# Functional Heritability Partitioning, Multi-Tissue Transcriptomic Colocalization, and Pharmacogenomic Target Deconvolution Across 127 Alzheimer’s Disease Susceptibility Loci

**DOI:** 10.64898/2026.11.04.26366951

**Authors:** Manuel Menendez-Gonzalez

## Abstract

**Background:** The landmark genome-wide association meta-analysis of Alzheimer’s disease (AD) and AD-by-proxy across *N* = 2, 815, 127 individuals (Uffelmann et al., *Nature*, 2026) expanded the known susceptibility landscape to 127 independent genomic risk loci (160 association signals) and established an autosomal common-variant SNP heritability of  on the liability scale. Translating these 127 static statistical signals into pathway-stratified clinical trials requires resolving three quantitative gaps: how the non-*APOE* polygenic architecture partitions across distinct cellular programs, which effector genes operate via cortical parenchymal versus peripheral myeloid gene expression, and which targets possess nanomolar human bioactivity suitable for genetically stratified trials.

**Methods:** Operating entirely on individual-genotype-free summary statistics structured along a previously established tridimensional diagnostic framework (Axis 1: Etiology and Genetic Architecture; Axis 2: Molecular Pathophysiology and Biomarker Programs; Axis 3: Neuroanatomical-Cognitive Topography), we ingested the complete NHGRI-EBI GWAS Catalog build GCST90695466 (8, 159, 496 autosomal and 160, 704 X-chromosome variants). First, we performed functional heritability partitioning via stratified excess *χ*^2^ inflation  and additive genetic variance (∑2*pqβ*^2^) across *±*50 kb cis-regulatory windows of 50 fine-mapped effector genes organized into five mechanistic Axis 2 programs (`MICROGLIAL_IMMUNE, PROTEOPATHY_AUTOPHAGY, ENDOCYTIC_VESICULAR, SYNAPTIC_CALCIUM`, and `MITOCHONDRIAL_OXIDATIVE`). Second, we conducted Summary-data-based Mendelian Randomization (SMR) and Approximate Bayes Factor colocalization (PP.H4) across 54 human tissues in GTEx v10 (4, 415 matched cis-eQTLs) alongside Open Targets v4 SuSiE fine-mapped credible sets spanning ROS/MAP dorsolateral prefrontal cortex (DLPFC), BrainSeq, primary human monocytes, and UK Biobank Pharma Proteomics Project (UKB-PPP) plasma pQTLs. Third, we queried EMBL-EBI ChEMBL v34 across 2, 785 human bioactivity assays (IC_50_, *K*_*i*_, *K*_*d*_, EC_50_) and Open Targets tractability matrices to construct an empirical pharmacogenomic target atlas.

**Results:** Across 8, 159, 496 autosomal variants, the genome-wide mean test statistic was . Outside the *APOE* /*TOMM40* super-locus (max *χ*^2^ = 3, 267.15; 2*pqβ*^2^ = 0. 0882, accounting for 74.82% of top-locus additive variance), 89, 589 cis-regulatory SNPs across 48 non-*APOE* effector genes exhibited a 12.88-fold heritability enrichment over the autosomal background. Normalized across the 16.0% polygenic liability scale, non-*APOE* functional heritability concentrated in `MICROGLIAL_IMMUNE` (39.22% share;  13.02*×* enrichment; ) and `PROTEOPATHY_AUTOPHAGY` (36.34% share; ; 14.98*×* enrichment; ), followed by `ENDOCYTIC_VESICULAR` (16.71% share;  12.69*×* enrichment; ), `SYNAPTIC_CALCIUM` (5.40% share;  10.05*×* enrichment; ), and `MITOCHONDRIAL_OXIDATIVE` (2.33% share;  5.24*×* enrichment; ). Multi-tissue SMR and colocalization resolved a striking divergence between Axis 3 cortical parenchyma and myeloid compartments: *QPCT* (rs2300880; *Z*_SMR_ = *−*4.62, *p*_SMR_ = 3.93 *×* 10^*−*6^, PP.H4_cis_ = 0.919, PP.H4_local_ = 0.994 in `Brain_Cortex`; PP.H4_local_ = 0.979 in `Brain_Frontal_Cortex_BA9`) and *AXL* (`rs12979764`; *p*_SMR_ = 2.13 *×* 10^*−*4^, PP.H4_cis_ = 0.902, PP.H4_local_ = 0.924 in `Brain_Cortex`) colocalized directly within human cerebral cortex and ROS/MAP DLPFC. Conversely, canonical myeloid and endocytic drivers (*BIN1, CD33, TREM2, INPP5D, SYK*) exhibited near-zero bulk cortical eQTL colocalization (PP.H4_cis_ *≤* 0.025 in `Brain_Cortex`) despite high SuSiE Locus-to-Gene scores (L2G = 0.875–0.968) and robust colocalization in primary monocytes and spleen (*INPP5D* PP.H4_local_ = 0.992; *BIN1* PP.H4_local_ = 0.999). ChEMBL v34 bioactivity profiling confirmed low-nanomolar human target potency for clinical-stage compounds across all five programs, including **isradipine** (2.0 nM) and **nilvadipine** (19.0 nM) for *CACNA1S*, **omaveloxolone** (2.2 nM) for *KEAP1*, **fostamatinib/R406** (41.0 nM) for *SYK*, and **varoglutamstat/PQ912** (61.0 nM) for *QPCT*.

**Conclusion:** Over three-quarters (75.56%) of the non-*APOE* common-variant heritability of Alzheimer’s disease resides within microglial immune surveillance and proteopathic clearance networks. If prospectively validated in genotype-stratified clinical cohorts, these empirical summarystatistics findings suggest that therapeutic efficacy in sporadic AD may depend on matching pathway-selective drugs to a patient’s individual Functional Pathway Burden Score rather than administering uniform monotherapies to genetically unstratified populations.

## Supplementary Data and Code Package for "Functional Heritability Partitioning, Multi-Tissue Transcriptomic Colocalization, and Pharmacogenomic Target Deconvolution Across 127 Alzheimer’s Disease Susceptibility Loci": fpts_nature2026_empirical_results.json

```
{
  "metadata": {
    "study": "Uffelmann et al., Nature 2026",
    "title": "Alzheimer's disease genetics converges on microglial and neuronal dysregulation",
    "doi": "10.1038/s41586-026-11206-y",
    "pmid": "42951976",
    "source_file_autosomal": "main/combined/twent_combined_all_neff0.6_nsumstats1.txt.gz",
    "source_file_xchr": "x_chromosome/combined/xchr_twent_combined_all_neff0.6_nsumstats1.txt.gz",
    "total_sample_size": 2815127,
    "clinical_ad_cases": 109479,
    "proxy_ad_cases": 74141,
    "clinical_controls": 2131799,
    "proxy_controls": 499708,
    "data_sources": [
      "PGC-ALZ3 / VU Amsterdam SURFdrive Official Summary Statistics (Uffelmann et al., Nature 2026)",
      "GTEx Portal API v2 (gtex_v10 expression & single-tissue cis-eQTLs across 54 tissues)",
      "Open Targets Platform GraphQL API v4 (SuSiE fine-mapped credible sets, L2G, & target tractability)",
      "EMBL-EBI ChEMBL REST API (target bioactivities, clinical trial candidates, & mechanisms of action)"
    ],
    "zero_simulation_certified": true
  },
  "pillar_1_partitioned_heritability": {
    "genome_wide_metrics": {
      "total_snps_analyzed": 8159496,
      "total_gws_snps": 13871,
      "mean_chisq_genome_wide": 1.5149029057417402,
      "total_excess_chisq_over_neff": 21.985723835524897,
      "total_excess_chisq_over_neff_no_apoe": 19.753465861106957
    },
    "x_chromosome_metrics": {
      "total_xchr_snps": 160704,
      "mean_chi2_xchr": 1.0736,
      "max_chi2_xchr": 24.49,
      "min_p_xchr": 7.466e-07
    },
    "functional_programs_5_axis": {
      "MICROGLIAL_IMMUNE": {
        "n_snps": 28145,
        "n_gws_snps": 3343,
        "gws_genes": [
          "ABI3",
          "AXL",
          "CD33",
          "CR1",
          "HLA-DRB1",
          "INPP5D",
          "LILRB2",
          "MS4A6A",
          "PLCG2",
          "SPI1",
          "SYK",
          "TREM2"
        ],
        "mean_chisq": 11.866045241477627,
        "prop_snps_in_panel": 0.31415687193740305,
        "prop_h2_in_panel": 0.39224339291345844,
        "allocated_h2_of_16pct": 0.06275894286615336,
        "prop_2pq_beta2_in_panel": 0.38231923885847247,
        "enrichment_vs_genome_wide": 13.01926179285006,
        "enrichment_within_panel": 1.2485590096899566
      },
      "PROTEOPATHY_AUTOPHAGY": {
        "n_snps": 22666,
        "n_gws_snps": 3212,
        "gws_genes": [
          "ABCA7",
          "ADAM10",
          "APH1B",
          "APP",
          "CLU",
          "CTSB",
          "CTSH",
          "GRN",
          "MAPT",
          "QPCT"
        ],
        "mean_chisq": 13.8718879379053,
        "prop_snps_in_panel": 0.25299981024456125,
        "prop_h2_in_panel": 0.3633656592225463,
        "allocated_h2_of_16pct": 0.058138505475607415,
        "prop_2pq_beta2_in_panel": 0.3631416145932151,
        "enrichment_vs_genome_wide": 14.976177281529768,
        "enrichment_within_panel": 1.4362289792680096
      },
      "MITOCHONDRIAL_OXIDATIVE": {
        "n_snps": 10460,
        "n_gws_snps": 134,
        "gws_genes": [
          "ACE",
          "KEAP1",
          "NDUFAF7"
        ],
        "mean_chisq": 2.3691155713942456,
        "prop_snps_in_panel": 0.11675540523948252,
        "prop_h2_in_panel": 0.023285464708726562,
        "allocated_h2_of_16pct": 0.00372567435339625,
        "prop_2pq_beta2_in_panel": 0.029172826148724046,
        "enrichment_vs_genome_wide": 2.0796258209934635,
        "enrichment_within_panel": 0.19943800170077478
      },
      "ENDOCYTIC_VESICULAR": {
        "n_snps": 16551,
        "n_gws_snps": 1331,
        "gws_genes": [
          "BIN1",
          "CD2AP",
          "EPHA1",
          "PICALM",
          "PTK2B",
          "RIN3",
          "SNX1",
          "SORL1"
        ],
        "mean_chisq": 9.16901390880814,
        "prop_snps_in_panel": 0.1847436627264508,
        "prop_h2_in_panel": 0.16713419638022864,
        "allocated_h2_of_16pct": 0.026741471420836584,
        "prop_2pq_beta2_in_panel": 0.16428473700353002,
        "enrichment_vs_genome_wide": 9.43350436759511,
        "enrichment_within_panel": 0.9046816216245728
      },
      "SYNAPTIC_CALCIUM": {
        "n_snps": 11767,
        "n_gws_snps": 395,
        "gws_genes": [
          "CASS4",
          "FERMT2",
          "NYAP1",
          "SHARPIN",
          "ZCWPW1"
        ],
        "mean_chisq": 4.374969222494407,
        "prop_snps_in_panel": 0.13134424985210238,
        "prop_h2_in_panel": 0.05397128677503999,
        "allocated_h2_of_16pct": 0.008635405884006398,
        "prop_2pq_beta2_in_panel": 0.06108158339605836,
        "enrichment_vs_genome_wide": 4.284784606940147,
        "enrichment_within_panel": 0.410914728553502
      }
    },
    "all_50_effector_gene_lead_snps": {
      "TREM2": {
        "gene": "TREM2",
        "program": "MICROGLIAL_IMMUNE",
        "variant_id": "6:41129207:C:T",
        "rsid": "rs143332484",
        "chr": "6",
        "pos_hg19": 41129207,
        "effect_allele": "T",
        "other_allele": "C",
        "eaf": 0.0109,
        "beta": 0.2812,
        "or": 1.3247185211468824,
        "se": 0.0276,
        "z": 10.18840579710145,
        "chisq": 103.80361268641042,
        "p_value": 2.234e-24,
        "neff": 296002.0,
        "n_case": 73257,
        "n_control": 1463820,
        "n_proxy_case": 53651,
        "n_proxy_control": 371843,
        "n_gws_in_window": 25
      },
      "SYK": {
        "gene": "SYK",
        "program": "MICROGLIAL_IMMUNE",
        "variant_id": "9:93563884:C:T",
        "rsid": "rs34221447",
        "chr": "9",
        "pos_hg19": 93563884,
        "effect_allele": "T",
        "other_allele": "C",
        "eaf": 0.2154,
        "beta": -0.0378,
        "or": 0.9629055027349203,
        "se": 0.0064,
        "z": -5.90625,
        "chisq": 34.8837890625,
        "p_value": 3.324e-09,
        "neff": 389182.0,
        "n_case": 104098,
        "n_control": 1589130,
        "n_proxy_case": 65863,
        "n_proxy_control": 488273,
        "n_gws_in_window": 4
      },
      "AXL": {
        "gene": "AXL",
        "program": "MICROGLIAL_IMMUNE",
        "variant_id": "19:41734958:G:T",
        "rsid": "rs12979764",
        "chr": "19",
        "pos_hg19": 41734958,
        "effect_allele": "T",
        "other_allele": "G",
        "eaf": 0.5428,
        "beta": 0.0301,
        "or": 1.0305575845593566,
        "se": 0.0052,
        "z": 5.788461538461538,
        "chisq": 33.50628698224852,
        "p_value": 7.472e-09,
        "neff": 383046.0,
        "n_case": 103954,
        "n_control": 1588520,
        "n_proxy_case": 59259,
        "n_proxy_control": 433054,
        "n_gws_in_window": 2
      },
      "INPP5D": {
        "gene": "INPP5D",
        "program": "MICROGLIAL_IMMUNE",
        "variant_id": "2:233981912:C:G",
        "rsid": "rs10933431",
        "chr": "2",
        "pos_hg19": 233981912,
        "effect_allele": "C",
        "other_allele": "G",
        "eaf": 0.7473,
        "beta": 0.0545,
        "or": 1.0560124764137249,
        "se": 0.0064,
        "z": 8.515625,
        "chisq": 72.515869140625,
        "p_value": 1.139e-17,
        "neff": 374304.0,
        "n_case": 99840,
        "n_control": 1584240,
        "n_proxy_case": 59015,
        "n_proxy_control": 430940,
        "n_gws_in_window": 67
      },
      "CD33": {
        "gene": "CD33",
        "program": "MICROGLIAL_IMMUNE",
        "variant_id": "19:51728477:C:T",
        "rsid": "rs12459419",
        "chr": "19",
        "pos_hg19": 51728477,
        "effect_allele": "T",
        "other_allele": "C",
        "eaf": 0.3249,
        "beta": -0.0519,
        "or": 0.9494238044763764,
        "se": 0.0056,
        "z": -9.267857142857144,
        "chisq": 85.89317602040819,
        "p_value": 1.832e-20,
        "neff": 378475.0,
        "n_case": 99392,
        "n_control": 1520720,
        "n_proxy_case": 66188,
        "n_proxy_control": 490538,
        "n_gws_in_window": 21
      },
      "MS4A6A": {
        "gene": "MS4A6A",
        "program": "MICROGLIAL_IMMUNE",
        "variant_id": "11:60021948:A:G",
        "rsid": "rs1582763",
        "chr": "11",
        "pos_hg19": 60021948,
        "effect_allele": "A",
        "other_allele": "G",
        "eaf": 0.3526,
        "beta": -0.0958,
        "or": 0.9086457270424115,
        "se": 0.0055,
        "z": -17.418181818181818,
        "chisq": 303.3930578512397,
        "p_value": 7.059e-69,
        "neff": 389391.0,
        "n_case": 104105,
        "n_control": 1589240,
        "n_proxy_case": 66072,
        "n_proxy_control": 489531,
        "n_gws_in_window": 413
      },
      "PLCG2": {
        "gene": "PLCG2",
        "program": "MICROGLIAL_IMMUNE",
        "variant_id": "16:81942028:C:G",
        "rsid": "NA",
        "chr": "16",
        "pos_hg19": 81942028,
        "effect_allele": "C",
        "other_allele": "G",
        "eaf": 0.9902,
        "beta": 0.2737,
        "or": 1.314820296976801,
        "se": 0.036,
        "z": 7.602777777777779,
        "chisq": 57.80222993827162,
        "p_value": 2.898e-14,
        "neff": 307061.0,
        "n_case": 80600,
        "n_control": 1202710,
        "n_proxy_case": 53983,
        "n_proxy_control": 373805,
        "n_gws_in_window": 26
      },
      "ABI3": {
        "gene": "ABI3",
        "program": "MICROGLIAL_IMMUNE",
        "variant_id": "17:47322746:A:G",
        "rsid": "rs9916779",
        "chr": "17",
        "pos_hg19": 47322746,
        "effect_allele": "A",
        "other_allele": "G",
        "eaf": 0.4641,
        "beta": 0.0326,
        "or": 1.0331372016986287,
        "se": 0.0052,
        "z": 6.269230769230769,
        "chisq": 39.303254437869825,
        "p_value": 4.423e-10,
        "neff": 380296.0,
        "n_case": 103315,
        "n_control": 1552450,
        "n_proxy_case": 58941,
        "n_proxy_control": 431146,
        "n_gws_in_window": 45
      },
      "CR1": {
        "gene": "CR1",
        "program": "MICROGLIAL_IMMUNE",
        "variant_id": "1:207750568:C:T",
        "rsid": "rs679515",
        "chr": "1",
        "pos_hg19": 207750568,
        "effect_allele": "T",
        "other_allele": "C",
        "eaf": 0.1863,
        "beta": 0.1077,
        "or": 1.1137135811899874,
        "se": 0.0068,
        "z": 15.838235294117649,
        "chisq": 250.84969723183394,
        "p_value": 3.183e-57,
        "neff": 372220.0,
        "n_case": 100090,
        "n_control": 1570790,
        "n_proxy_case": 61706,
        "n_proxy_control": 443781,
        "n_gws_in_window": 240
      },
      "HLA-DRB1": {
        "gene": "HLA-DRB1",
        "program": "MICROGLIAL_IMMUNE",
        "variant_id": "6:32589158:A:G",
        "rsid": "rs9271493",
        "chr": "6",
        "pos_hg19": 32589158,
        "effect_allele": "A",
        "other_allele": "G",
        "eaf": 0.3698,
        "beta": 0.0607,
        "or": 1.0625800923386075,
        "se": 0.0054,
        "z": 11.24074074074074,
        "chisq": 126.35425240054869,
        "p_value": 6.483e-29,
        "neff": 390844.0,
        "n_case": 101694,
        "n_control": 1767570,
        "n_proxy_case": 71868,
        "n_proxy_control": 499616,
        "n_gws_in_window": 2306
      },
      "SPI1": {
        "gene": "SPI1",
        "program": "MICROGLIAL_IMMUNE",
        "variant_id": "11:47380340:G:T",
        "rsid": "rs3740688",
        "chr": "11",
        "pos_hg19": 47380340,
        "effect_allele": "T",
        "other_allele": "G",
        "eaf": 0.5496,
        "beta": 0.0513,
        "or": 1.0526386375104548,
        "se": 0.0053,
        "z": 9.679245283018867,
        "chisq": 93.68778924884299,
        "p_value": 2.439e-22,
        "neff": 375304.0,
        "n_case": 100116,
        "n_control": 1585000,
        "n_proxy_case": 59280,
        "n_proxy_control": 433033,
        "n_gws_in_window": 159
      },
      "LILRB2": {
        "gene": "LILRB2",
        "program": "MICROGLIAL_IMMUNE",
        "variant_id": "19:54814234:C:T",
        "rsid": "rs2781753",
        "chr": "19",
        "pos_hg19": 54814234,
        "effect_allele": "T",
        "other_allele": "C",
        "eaf": 0.5167,
        "beta": 0.0522,
        "or": 1.053586438730787,
        "se": 0.0055,
        "z": 9.490909090909092,
        "chisq": 90.07735537190085,
        "p_value": 2.016e-21,
        "neff": 352028.0,
        "n_case": 94608,
        "n_control": 1525730,
        "n_proxy_case": 53922,
        "n_proxy_control": 378780,
        "n_gws_in_window": 35
      },
      "QPCT": {
        "gene": "QPCT",
        "program": "PROTEOPATHY_AUTOPHAGY",
        "variant_id": "2:37526020:A:T",
        "rsid": "rs1989172",
        "chr": "2",
        "pos_hg19": 37526020,
        "effect_allele": "A",
        "other_allele": "T",
        "eaf": 0.1525,
        "beta": 0.06,
        "or": 1.0618365465453596,
        "se": 0.0073,
        "z": 8.21917808219178,
        "chisq": 67.55488834678175,
        "p_value": 1.575e-16,
        "neff": 375745.0,
        "n_case": 100148,
        "n_control": 1585010,
        "n_proxy_case": 59674,
        "n_proxy_control": 435948,
        "n_gws_in_window": 78
      },
      "APP": {
        "gene": "APP",
        "program": "PROTEOPATHY_AUTOPHAGY",
        "variant_id": "21:27232198:A:G",
        "rsid": "rs2040273",
        "chr": "21",
        "pos_hg19": 27232198,
        "effect_allele": "A",
        "other_allele": "G",
        "eaf": 0.5919,
        "beta": -0.0395,
        "or": 0.9612699539905982,
        "se": 0.0053,
        "z": -7.452830188679245,
        "chisq": 55.544677821288715,
        "p_value": 6.502e-14,
        "neff": 386074.0,
        "n_case": 103332,
        "n_control": 1552710,
        "n_proxy_case": 65507,
        "n_proxy_control": 484956,
        "n_gws_in_window": 118
      },
      "PSEN1": {
        "gene": "PSEN1",
        "program": "PROTEOPATHY_AUTOPHAGY",
        "variant_id": "14:73674360:G:T",
        "rsid": "rs61986901",
        "chr": "14",
        "pos_hg19": 73674360,
        "effect_allele": "T",
        "other_allele": "G",
        "eaf": 0.0916,
        "beta": 0.0516,
        "or": 1.052954476475184,
        "se": 0.0098,
        "z": 5.26530612244898,
        "chisq": 27.72344856309871,
        "p_value": 1.441e-07,
        "neff": 327791.0,
        "n_case": 87508,
        "n_control": 1359300,
        "n_proxy_case": 59572,
        "n_proxy_control": 435432,
        "n_gws_in_window": 0
      },
      "PSEN2": {
        "gene": "PSEN2",
        "program": "PROTEOPATHY_AUTOPHAGY",
        "variant_id": "1:227036556:C:T",
        "rsid": "rs12086302",
        "chr": "1",
        "pos_hg19": 227036556,
        "effect_allele": "T",
        "other_allele": "C",
        "eaf": 0.4765,
        "beta": -0.0235,
        "or": 0.9767739746688439,
        "se": 0.0052,
        "z": -4.519230769230769,
        "chisq": 20.423446745562128,
        "p_value": 5.754e-06,
        "neff": 383358.0,
        "n_case": 104016,
        "n_control": 1589060,
        "n_proxy_case": 59434,
        "n_proxy_control": 434158,
        "n_gws_in_window": 0
      },
      "MAPT": {
        "gene": "MAPT",
        "program": "PROTEOPATHY_AUTOPHAGY",
        "variant_id": "17:44101563:C:T",
        "rsid": "rs9468",
        "chr": "17",
        "pos_hg19": 44101563,
        "effect_allele": "T",
        "other_allele": "C",
        "eaf": 0.802,
        "beta": 0.0682,
        "or": 1.0705794029492035,
        "se": 0.0068,
        "z": 10.029411764705882,
        "chisq": 100.58910034602076,
        "p_value": 1.745e-23,
        "neff": 385047.0,
        "n_case": 101680,
        "n_control": 1767590,
        "n_proxy_case": 65300,
        "n_proxy_control": 444914,
        "n_gws_in_window": 2483
      },
      "ABCA7": {
        "gene": "ABCA7",
        "program": "PROTEOPATHY_AUTOPHAGY",
        "variant_id": "19:1050874:A:G",
        "rsid": "rs12151021",
        "chr": "19",
        "pos_hg19": 1050874,
        "effect_allele": "A",
        "other_allele": "G",
        "eaf": 0.3225,
        "beta": 0.0633,
        "or": 1.0653463952140756,
        "se": 0.0057,
        "z": 11.105263157894736,
        "chisq": 123.32686980609417,
        "p_value": 1.019e-28,
        "neff": 371331.0,
        "n_case": 99224,
        "n_control": 1544750,
        "n_proxy_case": 58640,
        "n_proxy_control": 428601,
        "n_gws_in_window": 88
      },
      "GRN": {
        "gene": "GRN",
        "program": "PROTEOPATHY_AUTOPHAGY",
        "variant_id": "17:42430244:C:T",
        "rsid": "rs5848",
        "chr": "17",
        "pos_hg19": 42430244,
        "effect_allele": "T",
        "other_allele": "C",
        "eaf": 0.2951,
        "beta": 0.0643,
        "or": 1.0664122744600895,
        "se": 0.006,
        "z": 10.716666666666665,
        "chisq": 114.8469444444444,
        "p_value": 7.162e-27,
        "neff": 354105.0,
        "n_case": 95342,
        "n_control": 1529780,
        "n_proxy_case": 53567,
        "n_proxy_control": 378211,
        "n_gws_in_window": 29
      },
      "CTSB": {
        "gene": "CTSB",
        "program": "PROTEOPATHY_AUTOPHAGY",
        "variant_id": "8:11702122:C:G",
        "rsid": "rs1065712",
        "chr": "8",
        "pos_hg19": 11702122,
        "effect_allele": "C",
        "other_allele": "G",
        "eaf": 0.0702,
        "beta": 0.0653,
        "or": 1.0674792201184666,
        "se": 0.011,
        "z": 5.9363636363636365,
        "chisq": 35.2404132231405,
        "p_value": 2.523e-09,
        "neff": 374268.0,
        "n_case": 99941,
        "n_control": 1583930,
        "n_proxy_case": 58745,
        "n_proxy_control": 428889,
        "n_gws_in_window": 2
      },
      "CTSH": {
        "gene": "CTSH",
        "program": "PROTEOPATHY_AUTOPHAGY",
        "variant_id": "15:79234957:A:G",
        "rsid": "rs34593439",
        "chr": "15",
        "pos_hg19": 79234957,
        "effect_allele": "A",
        "other_allele": "G",
        "eaf": 0.1058,
        "beta": -0.0511,
        "or": 0.9501836474166087,
        "se": 0.0088,
        "z": -5.806818181818182,
        "chisq": 33.719137396694215,
        "p_value": 7.345e-09,
        "neff": 361665.0,
        "n_case": 95522,
        "n_control": 1530420,
        "n_proxy_case": 61579,
        "n_proxy_control": 442733,
        "n_gws_in_window": 3
      },
      "ADAM10": {
        "gene": "ADAM10",
        "program": "PROTEOPATHY_AUTOPHAGY",
        "variant_id": "15:59000957:C:T",
        "rsid": "rs347117",
        "chr": "15",
        "pos_hg19": 59000957,
        "effect_allele": "T",
        "other_allele": "C",
        "eaf": 0.378,
        "beta": -0.0528,
        "or": 0.9485697074536594,
        "se": 0.0055,
        "z": -9.6,
        "chisq": 92.16,
        "p_value": 8.076e-22,
        "neff": 379542.0,
        "n_case": 99093,
        "n_control": 1584160,
        "n_proxy_case": 66066,
        "n_proxy_control": 489542,
        "n_gws_in_window": 271
      },
      "APH1B": {
        "gene": "APH1B",
        "program": "PROTEOPATHY_AUTOPHAGY",
        "variant_id": "15:63569902:C:T",
        "rsid": "rs117618017",
        "chr": "15",
        "pos_hg19": 63569902,
        "effect_allele": "T",
        "other_allele": "C",
        "eaf": 0.1307,
        "beta": 0.0861,
        "or": 1.0899153143871725,
        "se": 0.0082,
        "z": 10.499999999999998,
        "chisq": 110.24999999999996,
        "p_value": 1.452e-25,
        "neff": 369286.0,
        "n_case": 98117,
        "n_control": 1546700,
        "n_proxy_case": 59015,
        "n_proxy_control": 430940,
        "n_gws_in_window": 8
      },
      "CLU": {
        "gene": "CLU",
        "program": "PROTEOPATHY_AUTOPHAGY",
        "variant_id": "8:27466315:C:T",
        "rsid": "rs1532278",
        "chr": "8",
        "pos_hg19": 27466315,
        "effect_allele": "T",
        "other_allele": "C",
        "eaf": 0.3796,
        "beta": -0.0743,
        "or": 0.9283931341191823,
        "se": 0.0052,
        "z": -14.28846153846154,
        "chisq": 204.16013313609471,
        "p_value": 1.401e-46,
        "neff": 398905.0,
        "n_case": 105654,
        "n_control": 1771800,
        "n_proxy_case": 71885,
        "n_proxy_control": 499707,
        "n_gws_in_window": 132
      },
      "APOE": {
        "gene": "APOE",
        "program": "PROTEOPATHY_AUTOPHAGY",
        "variant_id": "19:45411941:C:T",
        "rsid": "rs429358",
        "chr": "19",
        "pos_hg19": 45411941,
        "effect_allele": "T",
        "other_allele": "C",
        "eaf": 0.8223,
        "beta": -0.9769,
        "or": 0.37647636849259614,
        "se": 0.0063,
        "z": -155.06349206349205,
        "chisq": 24044.686570924663,
        "p_value": 0.0,
        "neff": 387231.0,
        "n_case": 104095,
        "n_control": 1588690,
        "n_proxy_case": 63760,
        "n_proxy_control": 467819,
        "n_gws_in_window": 1042
      },
      "KEAP1": {
        "gene": "KEAP1",
        "program": "MITOCHONDRIAL_OXIDATIVE",
        "variant_id": "19:10837677:A:G",
        "rsid": "rs892086",
        "chr": "19",
        "pos_hg19": 10837677,
        "effect_allele": "A",
        "other_allele": "G",
        "eaf": 0.5801,
        "beta": 0.0299,
        "or": 1.0303514936522224,
        "se": 0.0053,
        "z": 5.6415094339622645,
        "chisq": 31.82662869348523,
        "p_value": 1.545e-08,
        "neff": 361335.0,
        "n_case": 96034,
        "n_control": 1514470,
        "n_proxy_case": 71315,
        "n_proxy_control": 495569,
        "n_gws_in_window": 2
      },
      "RRM2B": {
        "gene": "RRM2B",
        "program": "MITOCHONDRIAL_OXIDATIVE",
        "variant_id": "8:103474337:A:G",
        "rsid": "rs146059786",
        "chr": "8",
        "pos_hg19": 103474337,
        "effect_allele": "A",
        "other_allele": "G",
        "eaf": 0.0296,
        "beta": 0.0559,
        "or": 1.0574919292560498,
        "se": 0.0183,
        "z": 3.0546448087431695,
        "chisq": 9.330854907581594,
        "p_value": 0.002247,
        "neff": 324070.0,
        "n_case": 86030,
        "n_control": 1356900,
        "n_proxy_case": 59500,
        "n_proxy_control": 434715,
        "n_gws_in_window": 0
      },
      "NDUFAF7": {
        "gene": "NDUFAF7",
        "program": "MITOCHONDRIAL_OXIDATIVE",
        "variant_id": "2:37526020:A:T",
        "rsid": "rs1989172",
        "chr": "2",
        "pos_hg19": 37526020,
        "effect_allele": "A",
        "other_allele": "T",
        "eaf": 0.1525,
        "beta": 0.06,
        "or": 1.0618365465453596,
        "se": 0.0073,
        "z": 8.21917808219178,
        "chisq": 67.55488834678175,
        "p_value": 1.575e-16,
        "neff": 375745.0,
        "n_case": 100148,
        "n_control": 1585010,
        "n_proxy_case": 59674,
        "n_proxy_control": 435948,
        "n_gws_in_window": 78
      },
      "COX7C": {
        "gene": "COX7C",
        "program": "MITOCHONDRIAL_OXIDATIVE",
        "variant_id": "5:86165729:G:T",
        "rsid": "rs12186855",
        "chr": "5",
        "pos_hg19": 86165729,
        "effect_allele": "T",
        "other_allele": "G",
        "eaf": 0.8224,
        "beta": 0.0304,
        "or": 1.0308667982144535,
        "se": 0.007,
        "z": 4.3428571428571425,
        "chisq": 18.860408163265305,
        "p_value": 1.321e-05,
        "neff": 373144.0,
        "n_case": 99531,
        "n_control": 1548910,
        "n_proxy_case": 59459,
        "n_proxy_control": 434504,
        "n_gws_in_window": 0
      },
      "SOD2": {
        "gene": "SOD2",
        "program": "MITOCHONDRIAL_OXIDATIVE",
        "variant_id": "6:160432331:A:T",
        "rsid": "rs8191745",
        "chr": "6",
        "pos_hg19": 160432331,
        "effect_allele": "A",
        "other_allele": "T",
        "eaf": 0.1652,
        "beta": -0.0202,
        "or": 0.9800026531747605,
        "se": 0.007,
        "z": -2.8857142857142857,
        "chisq": 8.32734693877551,
        "p_value": 0.004059,
        "neff": 383076.0,
        "n_case": 101495,
        "n_control": 1766710,
        "n_proxy_case": 63706,
        "n_proxy_control": 433157,
        "n_gws_in_window": 0
      },
      "TOMM40": {
        "gene": "TOMM40",
        "program": "MITOCHONDRIAL_OXIDATIVE",
        "variant_id": "19:45411941:C:T",
        "rsid": "rs429358",
        "chr": "19",
        "pos_hg19": 45411941,
        "effect_allele": "T",
        "other_allele": "C",
        "eaf": 0.8223,
        "beta": -0.9769,
        "or": 0.37647636849259614,
        "se": 0.0063,
        "z": -155.06349206349205,
        "chisq": 24044.686570924663,
        "p_value": 0.0,
        "neff": 387231.0,
        "n_case": 104095,
        "n_control": 1588690,
        "n_proxy_case": 63760,
        "n_proxy_control": 467819,
        "n_gws_in_window": 1066
      },
      "ACE": {
        "gene": "ACE",
        "program": "MITOCHONDRIAL_OXIDATIVE",
        "variant_id": "17:61545779:C:T",
        "rsid": "rs6504163",
        "chr": "17",
        "pos_hg19": 61545779,
        "effect_allele": "T",
        "other_allele": "C",
        "eaf": 0.6164,
        "beta": 0.0531,
        "or": 1.0545350933561919,
        "se": 0.0061,
        "z": 8.704918032786885,
        "chisq": 75.7755979575383,
        "p_value": 2.855e-18,
        "neff": 307144.0,
        "n_case": 82778,
        "n_control": 1304340,
        "n_proxy_case": 54362,
        "n_proxy_control": 382978,
        "n_gws_in_window": 54
      },
      "GSTO1": {
        "gene": "GSTO1",
        "program": "MITOCHONDRIAL_OXIDATIVE",
        "variant_id": "10:106150480:C:G",
        "rsid": "NA",
        "chr": "10",
        "pos_hg19": 106150480,
        "effect_allele": "C",
        "other_allele": "G",
        "eaf": 0.0243,
        "beta": 0.0737,
        "or": 1.076483811906032,
        "se": 0.0218,
        "z": 3.3807339449541285,
        "chisq": 11.429362006565105,
        "p_value": 0.0007229,
        "neff": 281422.0,
        "n_case": 87250,
        "n_control": 1470860,
        "n_proxy_case": 0,
        "n_proxy_control": 0,
        "n_gws_in_window": 0
      },
      "BIN1": {
        "gene": "BIN1",
        "program": "ENDOCYTIC_VESICULAR",
        "variant_id": "2:127891427:A:C",
        "rsid": "rs4663105",
        "chr": "2",
        "pos_hg19": 127891427,
        "effect_allele": "A",
        "other_allele": "C",
        "eaf": 0.5768,
        "beta": -0.1151,
        "or": 0.8912770117491229,
        "se": 0.0053,
        "z": -21.71698113207547,
        "chisq": 471.627269490922,
        "p_value": 4.27e-103,
        "neff": 371250.0,
        "n_case": 99334,
        "n_control": 1548220,
        "n_proxy_case": 57967,
        "n_proxy_control": 423998,
        "n_gws_in_window": 200
      },
      "PICALM": {
        "gene": "PICALM",
        "program": "ENDOCYTIC_VESICULAR",
        "variant_id": "11:85867875:A:G",
        "rsid": "rs10792832",
        "chr": "11",
        "pos_hg19": 85867875,
        "effect_allele": "A",
        "other_allele": "G",
        "eaf": 0.3588,
        "beta": -0.0888,
        "or": 0.9150285609872982,
        "se": 0.0053,
        "z": -16.754716981132077,
        "chisq": 280.7205411178356,
        "p_value": 2.412e-63,
        "neff": 398762.0,
        "n_case": 105622,
        "n_control": 1771560,
        "n_proxy_case": 71851,
        "n_proxy_control": 499391,
        "n_gws_in_window": 430
      },
      "SORL1": {
        "gene": "SORL1",
        "program": "ENDOCYTIC_VESICULAR",
        "variant_id": "11:121435587:C:T",
        "rsid": "rs11218343",
        "chr": "11",
        "pos_hg19": 121435587,
        "effect_allele": "T",
        "other_allele": "C",
        "eaf": 0.8818,
        "beta": 0.1336,
        "or": 1.1429355539760195,
        "se": 0.013,
        "z": 10.276923076923078,
        "chisq": 105.6151479289941,
        "p_value": 8.066e-25,
        "neff": 341121.0,
        "n_case": 88000,
        "n_control": 1540910,
        "n_proxy_case": 71804,
        "n_proxy_control": 499089,
        "n_gws_in_window": 50
      },
      "CD2AP": {
        "gene": "CD2AP",
        "program": "ENDOCYTIC_VESICULAR",
        "variant_id": "6:47443806:A:G",
        "rsid": "rs9381564",
        "chr": "6",
        "pos_hg19": 47443806,
        "effect_allele": "A",
        "other_allele": "G",
        "eaf": 0.7464,
        "beta": -0.0613,
        "or": 0.9405410351368894,
        "se": 0.0059,
        "z": -10.389830508474576,
        "chisq": 107.94857799482907,
        "p_value": 1.402e-25,
        "neff": 388870.0,
        "n_case": 104015,
        "n_control": 1588630,
        "n_proxy_case": 65771,
        "n_proxy_control": 487452,
        "n_gws_in_window": 176
      },
      "EPHA1": {
        "gene": "EPHA1",
        "program": "ENDOCYTIC_VESICULAR",
        "variant_id": "7:143110762:A:G",
        "rsid": "rs11771145",
        "chr": "7",
        "pos_hg19": 143110762,
        "effect_allele": "A",
        "other_allele": "G",
        "eaf": 0.3753,
        "beta": -0.0388,
        "or": 0.9619430785244926,
        "se": 0.0053,
        "z": -7.320754716981132,
        "chisq": 53.5934496262015,
        "p_value": 1.386e-13,
        "neff": 390879.0,
        "n_case": 101700,
        "n_control": 1767660,
        "n_proxy_case": 71885,
        "n_proxy_control": 499707,
        "n_gws_in_window": 35
      },
      "RIN3": {
        "gene": "RIN3",
        "program": "ENDOCYTIC_VESICULAR",
        "variant_id": "14:92938382:C:T",
        "rsid": "rs36026988",
        "chr": "14",
        "pos_hg19": 92938382,
        "effect_allele": "T",
        "other_allele": "C",
        "eaf": 0.781,
        "beta": 0.0665,
        "or": 1.0687609640751734,
        "se": 0.0065,
        "z": 10.230769230769232,
        "chisq": 104.66863905325445,
        "p_value": 6.775e-25,
        "neff": 371039.0,
        "n_case": 99938,
        "n_control": 1570110,
        "n_proxy_case": 60874,
        "n_proxy_control": 437635,
        "n_gws_in_window": 143
      },
      "PTK2B": {
        "gene": "PTK2B",
        "program": "ENDOCYTIC_VESICULAR",
        "variant_id": "8:27466315:C:T",
        "rsid": "rs1532278",
        "chr": "8",
        "pos_hg19": 27466315,
        "effect_allele": "T",
        "other_allele": "C",
        "eaf": 0.3796,
        "beta": -0.0743,
        "or": 0.9283931341191823,
        "se": 0.0052,
        "z": -14.28846153846154,
        "chisq": 204.16013313609471,
        "p_value": 1.401e-46,
        "neff": 398905.0,
        "n_case": 105654,
        "n_control": 1771800,
        "n_proxy_case": 71885,
        "n_proxy_control": 499707,
        "n_gws_in_window": 142
      },
      "VTI1A": {
        "gene": "VTI1A",
        "program": "ENDOCYTIC_VESICULAR",
        "variant_id": "10:114591232:A:G",
        "rsid": "rs117915268",
        "chr": "10",
        "pos_hg19": 114591232,
        "effect_allele": "A",
        "other_allele": "G",
        "eaf": 0.0211,
        "beta": -0.086,
        "or": 0.917594231220151,
        "se": 0.0246,
        "z": -3.495934959349593,
        "chisq": 12.221561240002641,
        "p_value": 0.0004818,
        "neff": 269836.0,
        "n_case": 81927,
        "n_control": 1297680,
        "n_proxy_case": 5906,
        "n_proxy_control": 61502,
        "n_gws_in_window": 0
      },
      "SNX1": {
        "gene": "SNX1",
        "program": "ENDOCYTIC_VESICULAR",
        "variant_id": "15:64348858:G:T",
        "rsid": "rs191368",
        "chr": "15",
        "pos_hg19": 64348858,
        "effect_allele": "T",
        "other_allele": "G",
        "eaf": 0.2358,
        "beta": 0.0579,
        "or": 1.059609029509115,
        "se": 0.007,
        "z": 8.27142857142857,
        "chisq": 68.41653061224488,
        "p_value": 1.74e-16,
        "neff": 325219.0,
        "n_case": 88442,
        "n_control": 1315250,
        "n_proxy_case": 59221,
        "n_proxy_control": 432953,
        "n_gws_in_window": 155
      },
      "CACNA1S": {
        "gene": "CACNA1S",
        "program": "SYNAPTIC_CALCIUM",
        "variant_id": "1:201012937:C:T",
        "rsid": "rs67602696",
        "chr": "1",
        "pos_hg19": 201012937,
        "effect_allele": "T",
        "other_allele": "C",
        "eaf": 0.2809,
        "beta": 0.0301,
        "or": 1.0305575845593566,
        "se": 0.0059,
        "z": 5.101694915254237,
        "chisq": 26.027291008330938,
        "p_value": 3.961e-07,
        "neff": 386343.0,
        "n_case": 103463,
        "n_control": 1393850,
        "n_proxy_case": 65392,
        "n_proxy_control": 484779,
        "n_gws_in_window": 0
      },
      "MEF2C": {
        "gene": "MEF2C",
        "program": "SYNAPTIC_CALCIUM",
        "variant_id": "5:88237801:A:T",
        "rsid": "rs301728",
        "chr": "5",
        "pos_hg19": 88237801,
        "effect_allele": "A",
        "other_allele": "T",
        "eaf": 0.9563,
        "beta": -0.0359,
        "or": 0.9647367623358336,
        "se": 0.0138,
        "z": -2.601449275362319,
        "chisq": 6.7675383322831335,
        "p_value": 0.009178,
        "neff": 351304.0,
        "n_case": 90344,
        "n_control": 1498300,
        "n_proxy_case": 61670,
        "n_proxy_control": 443272,
        "n_gws_in_window": 0
      },
      "CASS4": {
        "gene": "CASS4",
        "program": "SYNAPTIC_CALCIUM",
        "variant_id": "20:54998544:A:G",
        "rsid": "rs6014724",
        "chr": "20",
        "pos_hg19": 54998544,
        "effect_allele": "A",
        "other_allele": "G",
        "eaf": 0.9175,
        "beta": 0.0866,
        "or": 1.0904604083064897,
        "se": 0.0098,
        "z": 8.83673469387755,
        "chisq": 78.08788004997918,
        "p_value": 1.392e-18,
        "neff": 372444.0,
        "n_case": 99376,
        "n_control": 1521430,
        "n_proxy_case": 59312,
        "n_proxy_control": 433354,
        "n_gws_in_window": 31
      },
      "FERMT2": {
        "gene": "FERMT2",
        "program": "SYNAPTIC_CALCIUM",
        "variant_id": "14:53390015:C:T",
        "rsid": "rs74825460",
        "chr": "14",
        "pos_hg19": 53390015,
        "effect_allele": "T",
        "other_allele": "C",
        "eaf": 0.1094,
        "beta": 0.0858,
        "or": 1.089588388834141,
        "se": 0.0092,
        "z": 9.32608695652174,
        "chisq": 86.97589792060494,
        "p_value": 1.333e-20,
        "neff": 341282.0,
        "n_case": 91412,
        "n_control": 1363300,
        "n_proxy_case": 65945,
        "n_proxy_control": 488722,
        "n_gws_in_window": 158
      },
      "ZCWPW1": {
        "gene": "ZCWPW1",
        "program": "SYNAPTIC_CALCIUM",
        "variant_id": "7:99971834:A:G",
        "rsid": "rs1859788",
        "chr": "7",
        "pos_hg19": 99971834,
        "effect_allele": "A",
        "other_allele": "G",
        "eaf": 0.3122,
        "beta": -0.07,
        "or": 0.9323938199059483,
        "se": 0.0057,
        "z": -12.280701754385966,
        "chisq": 150.81563558017854,
        "p_value": 1.953e-34,
        "neff": 371955.0,
        "n_case": 94224,
        "n_control": 1715800,
        "n_proxy_case": 71044,
        "n_proxy_control": 495771,
        "n_gws_in_window": 122
      },
      "NYAP1": {
        "gene": "NYAP1",
        "program": "SYNAPTIC_CALCIUM",
        "variant_id": "7:99971834:A:G",
        "rsid": "rs1859788",
        "chr": "7",
        "pos_hg19": 99971834,
        "effect_allele": "A",
        "other_allele": "G",
        "eaf": 0.3122,
        "beta": -0.07,
        "or": 0.9323938199059483,
        "se": 0.0057,
        "z": -12.280701754385966,
        "chisq": 150.81563558017854,
        "p_value": 1.953e-34,
        "neff": 371955.0,
        "n_case": 94224,
        "n_control": 1715800,
        "n_proxy_case": 71044,
        "n_proxy_control": 495771,
        "n_gws_in_window": 32
      },
      "SHARPIN": {
        "gene": "SHARPIN",
        "program": "SYNAPTIC_CALCIUM",
        "variant_id": "8:145158607:A:G",
        "rsid": "rs34173062",
        "chr": "8",
        "pos_hg19": 145158607,
        "effect_allele": "A",
        "other_allele": "G",
        "eaf": 0.0761,
        "beta": 0.1309,
        "or": 1.139853790233508,
        "se": 0.0132,
        "z": 9.916666666666666,
        "chisq": 98.34027777777777,
        "p_value": 3.523e-23,
        "neff": 263939.0,
        "n_case": 80561,
        "n_control": 1451210,
        "n_proxy_case": 625,
        "n_proxy_control": 7720,
        "n_gws_in_window": 52
      },
      "UNC5C": {
        "gene": "UNC5C",
        "program": "SYNAPTIC_CALCIUM",
        "variant_id": "4:96292671:C:T",
        "rsid": "rs28687238",
        "chr": "4",
        "pos_hg19": 96292671,
        "effect_allele": "T",
        "other_allele": "C",
        "eaf": 0.1753,
        "beta": -0.0241,
        "or": 0.9761880860681994,
        "se": 0.0071,
        "z": -3.3943661971830985,
        "chisq": 11.52172188057925,
        "p_value": 0.000637,
        "neff": 373810.0,
        "n_case": 99421,
        "n_control": 1548280,
        "n_proxy_case": 60812,
        "n_proxy_control": 436815,
        "n_gws_in_window": 0
      }
    }
  },
  "pillar_2_twas_smr_and_colocalization": {
    "core_16_effector_genes": {
      "QPCT": {
        "symbol": "QPCT",
        "ensembl_id": "ENSG00000115828",
        "program": "PROTEOPATHY_AUTOPHAGY",
        "uffelmann_2026_lead_snp": {
          "gene": "QPCT",
          "program": "PROTEOPATHY_AUTOPHAGY",
          "variant_id": "2:37526020:A:T",
          "rsid": "rs1989172",
          "chr": "2",
          "pos_hg19": 37526020,
          "effect_allele": "A",
          "other_allele": "T",
          "eaf": 0.1525,
          "beta": 0.06,
          "or": 1.0618365465453596,
          "se": 0.0073,
          "z": 8.21917808219178,
          "chisq": 67.55488834678175,
          "p_value": 1.575e-16,
          "neff": 375745.0,
          "n_case": 100148,
          "n_control": 1585010,
          "n_proxy_case": 59674,
          "n_proxy_control": 435948,
          "n_gws_in_window": 78
        },
        "open_targets_l2g": {
          "max_l2g_score": null,
          "study_id": null,
          "lead_variant_b38": null,
          "rsid": null,
          "credible_set_p": null
        },
        "gtex_v10_median_tpm": {
          "Brain_Cortex": 8.14209,
          "Brain_Frontal_Cortex_BA9": 14.6832,
          "Brain_Hippocampus": 5.5685,
          "Brain_Cerebellum": 0.855343,
          "Whole_Blood": 126.166,
          "Spleen": 14.9795,
          "Cells_EBV_transformed_lymphocytes": 1.02315
        },
        "smr_and_colocalization": {
          "best_overall_smr": {
            "tissue": "Brain_Frontal_Cortex_BA9",
            "n_matched_eqtls": 156,
            "top_smr_rsid": "rs2300880",
            "pos_hg19": 37537485,
            "beta_gwas": 0.0313,
            "p_gwas": 2.444e-09,
            "nes_eqtl": -0.2509954273700714,
            "p_eqtl": 3.3279138018007296e-13,
            "b_smr": -0.1247,
            "z_smr": -4.639,
            "t_smr": 21.5207,
            "p_smr": 3.5003100259938437e-06,
            "coloc_pp_h4_cis": 0.4507,
            "coloc_pp_h3_cis": 0.5491,
            "coloc_pp_h4_local_25kb": 0.9789
          },
          "best_brain_smr": {
            "tissue": "Brain_Frontal_Cortex_BA9",
            "n_matched_eqtls": 156,
            "top_smr_rsid": "rs2300880",
            "pos_hg19": 37537485,
            "beta_gwas": 0.0313,
            "p_gwas": 2.444e-09,
            "nes_eqtl": -0.2509954273700714,
            "p_eqtl": 3.3279138018007296e-13,
            "b_smr": -0.1247,
            "z_smr": -4.639,
            "t_smr": 21.5207,
            "p_smr": 3.5003100259938437e-06,
            "coloc_pp_h4_cis": 0.4507,
            "coloc_pp_h3_cis": 0.5491,
            "coloc_pp_h4_local_25kb": 0.9789
          },
          "best_immune_smr": {
            "tissue": "Whole_Blood",
            "n_matched_eqtls": 110,
            "top_smr_rsid": "rs72792821",
            "pos_hg19": 37464393,
            "beta_gwas": 0.0579,
            "p_gwas": 1.679e-13,
            "nes_eqtl": -0.08499590307474136,
            "p_eqtl": 5.98867122793742e-06,
            "b_smr": -0.68121,
            "z_smr": -3.8514,
            "t_smr": 14.8332,
            "p_smr": 0.00011745078887127273,
            "coloc_pp_h4_cis": 0.8598,
            "coloc_pp_h3_cis": 0.1255,
            "coloc_pp_h4_local_25kb": 0.9587
          },
          "by_tissue": {
            "Whole_Blood": {
              "tissue": "Whole_Blood",
              "n_matched_eqtls": 110,
              "top_smr_rsid": "rs72792821",
              "pos_hg19": 37464393,
              "beta_gwas": 0.0579,
              "p_gwas": 1.679e-13,
              "nes_eqtl": -0.08499590307474136,
              "p_eqtl": 5.98867122793742e-06,
              "b_smr": -0.68121,
              "z_smr": -3.8514,
              "t_smr": 14.8332,
              "p_smr": 0.00011745078887127273,
              "coloc_pp_h4_cis": 0.8598,
              "coloc_pp_h3_cis": 0.1255,
              "coloc_pp_h4_local_25kb": 0.9587
            },
            "Brain_Hippocampus": {
              "tissue": "Brain_Hippocampus",
              "n_matched_eqtls": 95,
              "top_smr_rsid": "rs3821142",
              "pos_hg19": 37575287,
              "beta_gwas": 0.0288,
              "p_gwas": 2.952e-08,
              "nes_eqtl": -0.24147677421569824,
              "p_eqtl": 1.030866840041943e-09,
              "b_smr": -0.11927,
              "z_smr": -4.1019,
              "t_smr": 16.8252,
              "p_smr": 4.0985700284393876e-05,
              "coloc_pp_h4_cis": 0.6696,
              "coloc_pp_h3_cis": 0.3302,
              "coloc_pp_h4_local_25kb": 0.8621
            },
            "Brain_Frontal_Cortex_BA9": {
              "tissue": "Brain_Frontal_Cortex_BA9",
              "n_matched_eqtls": 156,
              "top_smr_rsid": "rs2300880",
              "pos_hg19": 37537485,
              "beta_gwas": 0.0313,
              "p_gwas": 2.444e-09,
              "nes_eqtl": -0.2509954273700714,
              "p_eqtl": 3.3279138018007296e-13,
              "b_smr": -0.1247,
              "z_smr": -4.639,
              "t_smr": 21.5207,
              "p_smr": 3.5003100259938437e-06,
              "coloc_pp_h4_cis": 0.4507,
              "coloc_pp_h3_cis": 0.5491,
              "coloc_pp_h4_local_25kb": 0.9789
            },
            "Spleen": {
              "tissue": "Spleen",
              "n_matched_eqtls": 1,
              "top_smr_rsid": "rs113813119",
              "pos_hg19": 37054319,
              "beta_gwas": 0.002,
              "p_gwas": 0.8932,
              "nes_eqtl": 0.5667811036109924,
              "p_eqtl": 3.857007492608993e-06,
              "b_smr": 0.00353,
              "z_smr": 0.1342,
              "t_smr": 0.018,
              "p_smr": 0.8932669257688511,
              "coloc_pp_h4_cis": 0.001,
              "coloc_pp_h3_cis": 0.0,
              "coloc_pp_h4_local_25kb": 0.001
            },
            "Brain_Cortex": {
              "tissue": "Brain_Cortex",
              "n_matched_eqtls": 217,
              "top_smr_rsid": "rs2300880",
              "pos_hg19": 37537485,
              "beta_gwas": 0.0313,
              "p_gwas": 2.444e-09,
              "nes_eqtl": -0.2873508334159851,
              "p_eqtl": 6.541311690189463e-13,
              "b_smr": -0.10893,
              "z_smr": -4.615,
              "t_smr": 21.2986,
              "p_smr": 3.930149859976584e-06,
              "coloc_pp_h4_cis": 0.9186,
              "coloc_pp_h3_cis": 0.0814,
              "coloc_pp_h4_local_25kb": 0.9944
            }
          }
        },
        "open_targets_druggability": {
          "target": {
            "id": "ENSG00000115828",
            "approvedSymbol": "QPCT",
            "tractability": [
              {
                "modality": "SM",
                "label": "Approved Drug",
                "value": false
              },
              {
                "modality": "SM",
                "label": "Advanced Clinical",
                "value": false
              },
              {
                "modality": "SM",
                "label": "Phase 1 Clinical",
                "value": false
              },
              {
                "modality": "SM",
                "label": "Structure with Ligand",
                "value": true
              },
              {
                "modality": "SM",
                "label": "High-Quality Ligand",
                "value": true
              },
              {
                "modality": "SM",
                "label": "High-Quality Pocket",
                "value": true
              },
              {
                "modality": "SM",
                "label": "Med-Quality Pocket",
                "value": false
              },
              {
                "modality": "SM",
                "label": "Druggable Family",
                "value": true
              },
              {
                "modality": "AB",
                "label": "Approved Drug",
                "value": false
              },
              {
                "modality": "AB",
                "label": "Advanced Clinical",
                "value": false
              },
              {
                "modality": "AB",
                "label": "Phase 1 Clinical",
                "value": false
              },
              {
                "modality": "AB",
                "label": "UniProt loc high conf",
                "value": true
              },
              {
                "modality": "AB",
                "label": "GO CC high conf",
                "value": true
              },
              {
                "modality": "AB",
                "label": "UniProt loc med conf",
                "value": false
              },
              {
                "modality": "AB",
                "label": "UniProt SigP or TMHMM",
                "value": true
              },
              {
                "modality": "AB",
                "label": "GO CC med conf",
                "value": false
              },
              {
                "modality": "AB",
                "label": "Human Protein Atlas loc",
                "value": false
              },
              {
                "modality": "PR",
                "label": "Approved Drug",
                "value": false
              },
              {
                "modality": "PR",
                "label": "Advanced Clinical",
                "value": false
              },
              {
                "modality": "PR",
                "label": "Phase 1 Clinical",
                "value": false
              },
              {
                "modality": "PR",
                "label": "Literature",
                "value": false
              },
              {
                "modality": "PR",
                "label": "UniProt Ubiquitination",
                "value": false
              },
              {
                "modality": "PR",
                "label": "Database Ubiquitination",
                "value": true
              },
              {
                "modality": "PR",
                "label": "Half-life Data",
                "value": false
              },
              {
                "modality": "PR",
                "label": "Small Molecule Binder",
                "value": true
              },
              {
                "modality": "OC",
                "label": "Approved Drug",
                "value": false
              },
              {
                "modality": "OC",
                "label": "Advanced Clinical",
                "value": false
              },
              {
                "modality": "OC",
                "label": "Phase 1 Clinical",
                "value": false
              }
            ],
            "safetyLiabilities": [],
            "geneticConstraint": [
              {
                "constraintType": "syn",
                "exp": 168.42999267578125,
                "obs": 168,
                "score": 0.019890999421477318,
                "oe": 0.9974300265312195
              },
              {
                "constraintType": "mis",
                "exp": 436.5,
                "obs": 526,
                "score": -1.8269000053405762,
                "oe": 1.2050000429153442
              },
              {
                "constraintType": "lof",
                "exp": 43.42399978637695,
                "obs": 44,
                "score": 1.0775000242903548e-15,
                "oe": 1.0132999420166016
              }
            ]
          }
        },
        "open_targets_qtl_coloc_sets": {
          "target": {
            "approvedSymbol": "QPCT",
            "genomicLocation": {
              "chromosome": "2",
              "start": 37342827,
              "end": 37373323
            },
            "credibleSets": {
              "count": 107,
              "rows": [
                {
                  "studyLocusId": "016e6b5b2027d700bf589245925aa154",
                  "confidence": "SuSiE fine-mapped credible set with in-sample LD",
                  "region": "chr2:36342827-38342827",
                  "chromosome": "2",
                  "position": 37252613,
                  "variant": {
                    "id": "2_37252613_C_T",
                    "chromosome": "2",
                    "position": 37252613
                  },
                  "study": {
                    "id": "ipscore_ge_ipsc_ensg00000115828",
                    "studyType": "eqtl",
                    "traitFromSource": "ENSG00000115828"
                  }
                },
                {
                  "studyLocusId": "06c0cd48c0b041af2a0804d8607f2751",
                  "confidence": "SuSiE fine-mapped credible set with in-sample LD",
                  "region": "chr2:36342827-38342827",
                  "chromosome": "2",
                  "position": 37327959,
                  "variant": {
                    "id": "2_37327959_C_T",
                    "chromosome": "2",
                    "position": 37327959
                  },
                  "study": {
                    "id": "gtex-v10_majiq_fibroblast_ensg00000115828_t_37359580-37360053_37358888-37359580",
                    "studyType": "sqtl",
                    "traitFromSource": "ENSG00000115828:t:37359580-37360053:37358888-37359580"
                  }
                },
                {
                  "studyLocusId": "0cac88322b065669918b90e53ea4fa8e",
                  "confidence": "SuSiE fine-mapped credible set with in-sample LD",
                  "region": "chr2:36342827-38342827",
                  "chromosome": "2",
                  "position": 37347084,
                  "variant": {
                    "id": "2_37347084_A_C",
                    "chromosome": "2",
                    "position": 37347084
                  },
                  "study": {
                    "id": "walker_2019_ge_neocortex_ensg00000115828",
                    "studyType": "eqtl",
                    "traitFromSource": "ENSG00000115828"
                  }
                },
                {
                  "studyLocusId": "1021d18a37d59d5bfdcc48df83bc3553",
                  "confidence": "SuSiE fine-mapped credible set with in-sample LD",
                  "region": "chr2:36342827-38342827",
                  "chromosome": "2",
                  "position": 37349709,
                  "variant": {
                    "id": "2_37349709_A_G",
                    "chromosome": "2",
                    "position": 37349709
                  },
                  "study": {
                    "id": "gtex-v10_ge_colon_transverse_ensg00000115828",
                    "studyType": "eqtl",
                    "traitFromSource": "ENSG00000115828"
                  }
                },
                {
                  "studyLocusId": "1875b935331525331bfcd15f5d24a66f",
                  "confidence": "SuSiE fine-mapped credible set with in-sample LD",
                  "region": "chr2:36342827-38342827",
                  "chromosome": "2",
                  "position": 37376658,
                  "variant": {
                    "id": "2_37376658_G_A",
                    "chromosome": "2",
                    "position": 37376658
                  },
                  "study": {
                    "id": "geuvadis_ge_lcl_ensg00000115828",
                    "studyType": "eqtl",
                    "traitFromSource": "ENSG00000115828"
                  }
                },
                {
                  "studyLocusId": "1d6f2233afd15fdaa4dbf32efd87cbd4",
                  "confidence": "SuSiE fine-mapped credible set with in-sample LD",
                  "region": "chr2:36342827-38342827",
                  "chromosome": "2",
                  "position": 37340493,
                  "variant": {
                    "id": "2_37340493_C_T",
                    "chromosome": "2",
                    "position": 37340493
                  },
                  "study": {
                    "id": "jerber_2021_ge_sert_rot_d52_ensg00000115828",
                    "studyType": "sceqtl",
                    "traitFromSource": "ENSG00000115828"
                  }
                },
                {
                  "studyLocusId": "200dd8dba1f1d9afde49cd321d3b9765",
                  "confidence": "SuSiE fine-mapped credible set with in-sample LD",
                  "region": "chr2:36342827-38342827",
                  "chromosome": "2",
                  "position": 37347084,
                  "variant": {
                    "id": "2_37347084_A_C",
                    "chromosome": "2",
                    "position": 37347084
                  },
                  "study": {
                    "id": "gtex-v10_ge_fibroblast_ensg00000115828",
                    "studyType": "eqtl",
                    "traitFromSource": "ENSG00000115828"
                  }
                },
                {
                  "studyLocusId": "206886f826f6941702f47770dc46f86d",
                  "confidence": "SuSiE fine-mapped credible set with in-sample LD",
                  "region": "chr2:36342827-38342827",
                  "chromosome": "2",
                  "position": 37365901,
                  "variant": {
                    "id": "2_37365901_G_A",
                    "chromosome": "2",
                    "position": 37365901
                  },
                  "study": {
                    "id": "OTAR3087_MAGE_ge_LCL_ENSG00000115828",
                    "studyType": "eqtl",
                    "traitFromSource": "ENSG00000115828"
                  }
                },
                {
                  "studyLocusId": "20bf68e26926ac463e015230accceaf6",
                  "confidence": "SuSiE fine-mapped credible set with in-sample LD",
                  "region": "chr2:36359719-38359719",
                  "chromosome": "2",
                  "position": 37365901,
                  "variant": {
                    "id": "2_37365901_G_A",
                    "chromosome": "2",
                    "position": 37365901
                  },
                  "study": {
                    "id": "OTAR3087_MAGE_exon_LCL_ENSG00000115828.17_2_37359580_37359858",
                    "studyType": "eqtl",
                    "traitFromSource": "ENSG00000115828.17_2_37359580_37359858"
                  }
                },
                {
                  "studyLocusId": "2261bada281acac7a60d7b0e78415ce0",
                  "confidence": "SuSiE fine-mapped credible set with in-sample LD",
                  "region": "chr2:36352216-38352216",
                  "chromosome": "2",
                  "position": 37347954,
                  "variant": {
                    "id": "2_37347954_A_G",
                    "chromosome": "2",
                    "position": 37347954
                  },
                  "study": {
                    "id": "brainseq_leafcutter_brain_2_37344851_37359580_clu_27837__",
                    "studyType": "sqtl",
                    "traitFromSource": "2:37344851:37359580:clu_27837_+"
                  }
                },
                {
                  "studyLocusId": "244d4d64da0007d3625650e8fd4f4b0d",
                  "confidence": "SuSiE fine-mapped credible set with in-sample LD",
                  "region": "chr2:36372915-38372915",
                  "chromosome": "2",
                  "position": 37381959,
                  "variant": {
                    "id": "2_37381959_T_C",
                    "chromosome": "2",
                    "position": 37381959
                  },
                  "study": {
                    "id": "ipscore_exon_ipsc_ensg00000115828_17_2_37372800_37373030",
                    "studyType": "eqtl",
                    "traitFromSource": "ENSG00000115828.17_2_37372800_37373030"
                  }
                },
                {
                  "studyLocusId": "261d1976bef7746445b9a1b19f46ce04",
                  "confidence": "SuSiE fine-mapped credible set with in-sample LD",
                  "region": "chr2:36342827-38342827",
                  "chromosome": "2",
                  "position": 37268819,
                  "variant": {
                    "id": "2_37268819_T_C",
                    "chromosome": "2",
                    "position": 37268819
                  },
                  "study": {
                    "id": "gtex-v10_ge_artery_tibial_ensg00000115828",
                    "studyType": "eqtl",
                    "traitFromSource": "ENSG00000115828"
                  }
                },
                {
                  "studyLocusId": "26442ea5cfa216b50dfe6bdfa721f4fb",
                  "confidence": "SuSiE fine-mapped credible set with in-sample LD",
                  "region": "chr2:36342827-38342827",
                  "chromosome": "2",
                  "position": 37313431,
                  "variant": {
                    "id": "2_37313431_G_A",
                    "chromosome": "2",
                    "position": 37313431
                  },
                  "study": {
                    "id": "gtex-v10_ge_brain_anterior_cingulate_cortex_ensg00000115828",
                    "studyType": "eqtl",
                    "traitFromSource": "ENSG00000115828"
                  }
                },
                {
                  "studyLocusId": "299804181fb1fda959dbbc08bedd28b5",
                  "confidence": "SuSiE fine-mapped credible set with in-sample LD",
                  "region": "chr2:36342827-38342827",
                  "chromosome": "2",
                  "position": 37377965,
                  "variant": {
                    "id": "2_37377965_GGTGTGTGTGT_G",
                    "chromosome": "2",
                    "position": 37377965
                  },
                  "study": {
                    "id": "phlips_ge_ipsc_ensg00000115828",
                    "studyType": "eqtl",
                    "traitFromSource": "ENSG00000115828"
                  }
                },
                {
                  "studyLocusId": "29c303cf47ce32f4b9ee80ed28ada547",
                  "confidence": "SuSiE fine-mapped credible set with in-sample LD",
                  "region": "chr2:36342827-38342827",
                  "chromosome": "2",
                  "position": 37262400,
                  "variant": {
                    "id": "2_37262400_T_C",
                    "chromosome": "2",
                    "position": 37262400
                  },
                  "study": {
                    "id": "blueprint_txrev_neutrophil_ensg00000115828_grp_1_upstream_enst00000650442",
                    "studyType": "tuqtl",
                    "traitFromSource": "ENSG00000115828.grp_1.upstream.ENST00000650442"
                  }
                },
                {
                  "studyLocusId": "2a61aa57e1a7b324ec905935af9cb4d7",
                  "confidence": "SuSiE fine-mapped credible set with in-sample LD",
                  "region": "chr2:36352216-38352216",
                  "chromosome": "2",
                  "position": 37352049,
                  "variant": {
                    "id": "2_37352049_T_C",
                    "chromosome": "2",
                    "position": 37352049
                  },
                  "study": {
                    "id": "gtex-v10_leafcutter_blood_2_37344851_37359580_clu_20854__",
                    "studyType": "sqtl",
                    "traitFromSource": "2:37344851:37359580:clu_20854_+"
                  }
                },
                {
                  "studyLocusId": "2b89af056ef32ca0702f19c0b882b2a9",
                  "confidence": "SuSiE fine-mapped credible set with in-sample LD",
                  "region": "chr2:36342827-38342827",
                  "chromosome": "2",
                  "position": 37352794,
                  "variant": {
                    "id": "2_37352794_C_T",
                    "chromosome": "2",
                    "position": 37352794
                  },
                  "study": {
                    "id": "blueprint_txrev_monocyte_ensg00000115828_grp_1_upstream_enst00000650442",
                    "studyType": "tuqtl",
                    "traitFromSource": "ENSG00000115828.grp_1.upstream.ENST00000650442"
                  }
                },
                {
                  "studyLocusId": "2eb4a4b7728fd0196043f9f07d44f823",
                  "confidence": "SuSiE fine-mapped credible set with in-sample LD",
                  "region": "chr2:36372915-38372915",
                  "chromosome": "2",
                  "position": 37252613,
                  "variant": {
                    "id": "2_37252613_C_T",
                    "chromosome": "2",
                    "position": 37252613
                  },
                  "study": {
                    "id": "ipscore_exon_ipsc_ensg00000115828_17_2_37372800_37373030",
                    "studyType": "eqtl",
                    "traitFromSource": "ENSG00000115828.17_2_37372800_37373030"
                  }
                },
                {
                  "studyLocusId": "2f2511a046d392072c09b6ac2e91d49b",
                  "confidence": "SuSiE fine-mapped credible set with in-sample LD",
                  "region": "chr2:36342827-38342827",
                  "chromosome": "2",
                  "position": 37350242,
                  "variant": {
                    "id": "2_37350242_G_T",
                    "chromosome": "2",
                    "position": 37350242
                  },
                  "study": {
                    "id": "quach_2016_ge_monocyte_naive_ensg00000115828",
                    "studyType": "eqtl",
                    "traitFromSource": "ENSG00000115828"
                  }
                },
                {
                  "studyLocusId": "30818fb5584ee0fdf992b91a3b7b1711",
                  "confidence": "SuSiE fine-mapped credible set with in-sample LD",
                  "region": "chr2:36342827-38342827",
                  "chromosome": "2",
                  "position": 37346754,
                  "variant": {
                    "id": "2_37346754_T_C",
                    "chromosome": "2",
                    "position": 37346754
                  },
                  "study": {
                    "id": "gtex-v10_ge_brain_cortex_ensg00000115828",
                    "studyType": "eqtl",
                    "traitFromSource": "ENSG00000115828"
                  }
                },
                {
                  "studyLocusId": "30d72e4133ede027e23013f3fb744d0c",
                  "confidence": "SuSiE fine-mapped credible set with in-sample LD",
                  "region": "chr2:36367177-38367177",
                  "chromosome": "2",
                  "position": 37389888,
                  "variant": {
                    "id": "2_37389888_A_C",
                    "chromosome": "2",
                    "position": 37389888
                  },
                  "study": {
                    "id": "phlips_exon_ipsc_ensg00000115828_17_2_37367123_37367231",
                    "studyType": "eqtl",
                    "traitFromSource": "ENSG00000115828.17_2_37367123_37367231"
                  }
                },
                {
                  "studyLocusId": "3b162292ebd2cf0f0f3bd7420a18631a",
                  "confidence": "SuSiE fine-mapped credible set with in-sample LD",
                  "region": "chr2:36342827-38342827",
                  "chromosome": "2",
                  "position": 37340083,
                  "variant": {
                    "id": "2_37340083_G_A",
                    "chromosome": "2",
                    "position": 37340083
                  },
                  "study": {
                    "id": "lepik_2017_ge_blood_ensg00000115828",
                    "studyType": "eqtl",
                    "traitFromSource": "ENSG00000115828"
                  }
                },
                {
                  "studyLocusId": "3bc5805ab7926e0cbf4b7b46b26a7240",
                  "confidence": "SuSiE fine-mapped credible set with in-sample LD",
                  "region": "chr2:36369693-38369693",
                  "chromosome": "2",
                  "position": 37347084,
                  "variant": {
                    "id": "2_37347084_A_C",
                    "chromosome": "2",
                    "position": 37347084
                  },
                  "study": {
                    "id": "gtex-v10_exon_fibroblast_ensg00000115828_17_2_37369685_37369702",
                    "studyType": "eqtl",
                    "traitFromSource": "ENSG00000115828.17_2_37369685_37369702"
                  }
                },
                {
                  "studyLocusId": "3c1041db1e03ab86ec86d80d0e8a8d86",
                  "confidence": "SuSiE fine-mapped credible set with in-sample LD",
                  "region": "chr2:36342827-38342827",
                  "chromosome": "2",
                  "position": 37296769,
                  "variant": {
                    "id": "2_37296769_G_A",
                    "chromosome": "2",
                    "position": 37296769
                  },
                  "study": {
                    "id": "gtex-v10_ge_esophagus_muscularis_ensg00000115828",
                    "studyType": "eqtl",
                    "traitFromSource": "ENSG00000115828"
                  }
                },
                {
                  "studyLocusId": "3c7f10fdbc0c723eaa965e53c2940698",
                  "confidence": "SuSiE fine-mapped credible set with in-sample LD",
                  "region": "chr2:36372712-38372712",
                  "chromosome": "2",
                  "position": 37365901,
                  "variant": {
                    "id": "2_37365901_G_A",
                    "chromosome": "2",
                    "position": 37365901
                  },
                  "study": {
                    "id": "twinsuk_exon_lcl_ensg00000115828_17_2_37372682_37372742",
                    "studyType": "eqtl",
                    "traitFromSource": "ENSG00000115828.17_2_37372682_37372742"
                  }
                },
                {
                  "studyLocusId": "3f26552bccb62f3d98da574f0390021b",
                  "confidence": "SuSiE fine-mapped credible set with in-sample LD",
                  "region": "chr2:36369743-38369743",
                  "chromosome": "2",
                  "position": 37348038,
                  "variant": {
                    "id": "2_37348038_A_ATCTCTC",
                    "chromosome": "2",
                    "position": 37348038
                  },
                  "study": {
                    "id": "commonmind_exon_dlpfc_naive_ensg00000115828_17_2_37369703_37369784",
                    "studyType": "eqtl",
                    "traitFromSource": "ENSG00000115828.17_2_37369703_37369784"
                  }
                },
                {
                  "studyLocusId": "3fabfc4f85bf9c639862b91f1d672a6d",
                  "confidence": "SuSiE fine-mapped credible set with in-sample LD",
                  "region": "chr2:36373176-38373176",
                  "chromosome": "2",
                  "position": 37349709,
                  "variant": {
                    "id": "2_37349709_A_G",
                    "chromosome": "2",
                    "position": 37349709
                  },
                  "study": {
                    "id": "rosmap_exon_brain_naive_ensg00000115828_17_2_37373031_37373322",
                    "studyType": "eqtl",
                    "traitFromSource": "ENSG00000115828.17_2_37373031_37373322"
                  }
                },
                {
                  "studyLocusId": "4005efea8ab186605e403bed24713ee5",
                  "confidence": "SuSiE fine-mapped credible set with in-sample LD",
                  "region": "chr2:36359719-38359719",
                  "chromosome": "2",
                  "position": 37382749,
                  "variant": {
                    "id": "2_37382749_A_C",
                    "chromosome": "2",
                    "position": 37382749
                  },
                  "study": {
                    "id": "ipscore_exon_ipsc_ensg00000115828_17_2_37359580_37359858",
                    "studyType": "eqtl",
                    "traitFromSource": "ENSG00000115828.17_2_37359580_37359858"
                  }
                },
                {
                  "studyLocusId": "4462b75050ae9be5e9c737add384b48e",
                  "confidence": "SuSiE fine-mapped credible set with out-of-sample LD",
                  "region": "2:36072459-37572459",
                  "chromosome": "2",
                  "position": 37307167,
                  "variant": {
                    "id": "2_37307167_A_G",
                    "chromosome": "2",
                    "position": 37307167
                  },
                  "study": {
                    "id": "UKB_PPP_EUR_QPCT_Q16769_OID20320_v1",
                    "studyType": "pqtl",
                    "traitFromSource": "QPCT:Q16769:OID20320:v1"
                  }
                },
                {
                  "studyLocusId": "46c4512f647ebf58305d01428fc79608",
                  "confidence": "SuSiE fine-mapped credible set with in-sample LD",
                  "region": "chr2:36342827-38342827",
                  "chromosome": "2",
                  "position": 37388597,
                  "variant": {
                    "id": "2_37388597_CTT_C",
                    "chromosome": "2",
                    "position": 37388597
                  },
                  "study": {
                    "id": "hipsci_ge_ipsc_ensg00000115828",
                    "studyType": "eqtl",
                    "traitFromSource": "ENSG00000115828"
                  }
                },
                {
                  "studyLocusId": "471ebeab9433e3c599732f8b9d990551",
                  "confidence": "SuSiE fine-mapped credible set with in-sample LD",
                  "region": "chr2:36342827-38342827",
                  "chromosome": "2",
                  "position": 37257583,
                  "variant": {
                    "id": "2_37257583_G_A",
                    "chromosome": "2",
                    "position": 37257583
                  },
                  "study": {
                    "id": "gtex-v10_ge_brain_putamen_ensg00000115828",
                    "studyType": "eqtl",
                    "traitFromSource": "ENSG00000115828"
                  }
                },
                {
                  "studyLocusId": "473da97374d8ca8a81c09160c89bdda1",
                  "confidence": "SuSiE fine-mapped credible set with out-of-sample LD",
                  "region": "2:36072459-37572459",
                  "chromosome": "2",
                  "position": 37357866,
                  "variant": {
                    "id": "2_37357866_C_A",
                    "chromosome": "2",
                    "position": 37357866
                  },
                  "study": {
                    "id": "UKB_PPP_EUR_QPCT_Q16769_OID20320_v1",
                    "studyType": "pqtl",
                    "traitFromSource": "QPCT:Q16769:OID20320:v1"
                  }
                },
                {
                  "studyLocusId": "47f4061491a6512622379d38397f2a75",
                  "confidence": "SuSiE fine-mapped credible set with out-of-sample LD",
                  "region": "2:36072459-37572459",
                  "chromosome": "2",
                  "position": 37365901,
                  "variant": {
                    "id": "2_37365901_G_A",
                    "chromosome": "2",
                    "position": 37365901
                  },
                  "study": {
                    "id": "UKB_PPP_EUR_QPCT_Q16769_OID20320_v1",
                    "studyType": "pqtl",
                    "traitFromSource": "QPCT:Q16769:OID20320:v1"
                  }
                },
                {
                  "studyLocusId": "4cf3972e2e4652faf6c08bb8539ba651",
                  "confidence": "SuSiE fine-mapped credible set with in-sample LD",
                  "region": "chr2:36342827-38342827",
                  "chromosome": "2",
                  "position": 37345663,
                  "variant": {
                    "id": "2_37345663_G_T",
                    "chromosome": "2",
                    "position": 37345663
                  },
                  "study": {
                    "id": "gtex-v10_ge_brain_hippocampus_ensg00000115828",
                    "studyType": "eqtl",
                    "traitFromSource": "ENSG00000115828"
                  }
                },
                {
                  "studyLocusId": "4e24da95307d56a15613962dba458696",
                  "confidence": "SuSiE fine-mapped credible set with in-sample LD",
                  "region": "chr2:36342827-38342827",
                  "chromosome": "2",
                  "position": 37399933,
                  "variant": {
                    "id": "2_37399933_G_C",
                    "chromosome": "2",
                    "position": 37399933
                  },
                  "study": {
                    "id": "quach_2016_ge_monocyte_pam3csk4_ensg00000115828",
                    "studyType": "eqtl",
                    "traitFromSource": "ENSG00000115828"
                  }
                },
                {
                  "studyLocusId": "4ff1da5ccc6b8682b27596bbcae19f37",
                  "confidence": "SuSiE fine-mapped credible set with in-sample LD",
                  "region": "chr2:36342827-38342827",
                  "chromosome": "2",
                  "position": 37349410,
                  "variant": {
                    "id": "2_37349410_A_G",
                    "chromosome": "2",
                    "position": 37349410
                  },
                  "study": {
                    "id": "gtex-v10_majiq_fibroblast_ensg00000115828_t_37352789-37352935_37342923-37352789",
                    "studyType": "sqtl",
                    "traitFromSource": "ENSG00000115828:t:37352789-37352935:37342923-37352789"
                  }
                },
                {
                  "studyLocusId": "520627d2128046293553ad194e610b0b",
                  "confidence": "SuSiE fine-mapped credible set with in-sample LD",
                  "region": "chr2:36342827-38342827",
                  "chromosome": "2",
                  "position": 37349772,
                  "variant": {
                    "id": "2_37349772_G_C",
                    "chromosome": "2",
                    "position": 37349772
                  },
                  "study": {
                    "id": "lepik_2017_tx_blood_enst00000404976",
                    "studyType": "eqtl",
                    "traitFromSource": "ENST00000404976"
                  }
                },
                {
                  "studyLocusId": "54457f8f05196c175ec9bfaaf0fc7b9d",
                  "confidence": "SuSiE fine-mapped credible set with out-of-sample LD",
                  "region": "2:36072459-37572459",
                  "chromosome": "2",
                  "position": 37292014,
                  "variant": {
                    "id": "2_37292014_C_G",
                    "chromosome": "2",
                    "position": 37292014
                  },
                  "study": {
                    "id": "UKB_PPP_EUR_QPCT_Q16769_OID20320_v1",
                    "studyType": "pqtl",
                    "traitFromSource": "QPCT:Q16769:OID20320:v1"
                  }
                },
                {
                  "studyLocusId": "5bc35e6673d7f3c7f58d057cc16b674d",
                  "confidence": "SuSiE fine-mapped credible set with in-sample LD",
                  "region": "chr2:36342827-38342827",
                  "chromosome": "2",
                  "position": 37348038,
                  "variant": {
                    "id": "2_37348038_A_ATCTCTC",
                    "chromosome": "2",
                    "position": 37348038
                  },
                  "study": {
                    "id": "rosmap_ge_brain_naive_ensg00000115828",
                    "studyType": "eqtl",
                    "traitFromSource": "ENSG00000115828"
                  }
                },
                {
                  "studyLocusId": "5e230c9c5af2aa5c69a8910351e2546b",
                  "confidence": "SuSiE fine-mapped credible set with in-sample LD",
                  "region": "chr2:36342827-38342827",
                  "chromosome": "2",
                  "position": 37345663,
                  "variant": {
                    "id": "2_37345663_G_T",
                    "chromosome": "2",
                    "position": 37345663
                  },
                  "study": {
                    "id": "gtex-v10_ge_adipose_subcutaneous_ensg00000115828",
                    "studyType": "eqtl",
                    "traitFromSource": "ENSG00000115828"
                  }
                },
                {
                  "studyLocusId": "5e67a97fac4c877233c15d6e5db4dd54",
                  "confidence": "SuSiE fine-mapped credible set with in-sample LD",
                  "region": "chr2:36369693-38369693",
                  "chromosome": "2",
                  "position": 37372537,
                  "variant": {
                    "id": "2_37372537_G_A",
                    "chromosome": "2",
                    "position": 37372537
                  },
                  "study": {
                    "id": "gtex-v10_exon_skin_sun_exposed_ensg00000115828_17_2_37369685_37369702",
                    "studyType": "eqtl",
                    "traitFromSource": "ENSG00000115828.17_2_37369685_37369702"
                  }
                },
                {
                  "studyLocusId": "637d85c344f0bda8dcfb01d6b6ea737c",
                  "confidence": "SuSiE fine-mapped credible set with in-sample LD",
                  "region": "chr2:36372712-38372712",
                  "chromosome": "2",
                  "position": 37368553,
                  "variant": {
                    "id": "2_37368553_A_C",
                    "chromosome": "2",
                    "position": 37368553
                  },
                  "study": {
                    "id": "gtex-v10_exon_lcl_ensg00000115828_17_2_37372682_37372742",
                    "studyType": "eqtl",
                    "traitFromSource": "ENSG00000115828.17_2_37372682_37372742"
                  }
                },
                {
                  "studyLocusId": "66557279ebb120d5e8ebf238ad629fcb",
                  "confidence": "SuSiE fine-mapped credible set with in-sample LD",
                  "region": "chr2:36367261-38367261",
                  "chromosome": "2",
                  "position": 37381959,
                  "variant": {
                    "id": "2_37381959_T_C",
                    "chromosome": "2",
                    "position": 37381959
                  },
                  "study": {
                    "id": "phlips_exon_ipsc_ensg00000115828_17_2_37367232_37367290",
                    "studyType": "eqtl",
                    "traitFromSource": "ENSG00000115828.17_2_37367232_37367290"
                  }
                },
                {
                  "studyLocusId": "6c1c6c59f167c7af6f62018a98d21d35",
                  "confidence": "SuSiE fine-mapped credible set with in-sample LD",
                  "region": "chr2:36342827-38342827",
                  "chromosome": "2",
                  "position": 37365901,
                  "variant": {
                    "id": "2_37365901_G_A",
                    "chromosome": "2",
                    "position": 37365901
                  },
                  "study": {
                    "id": "geuvadis_ge_lcl_ensg00000115828",
                    "studyType": "eqtl",
                    "traitFromSource": "ENSG00000115828"
                  }
                },
                {
                  "studyLocusId": "7037ebe9ac7f27cd456c14489bf9c210",
                  "confidence": "SuSiE fine-mapped credible set with in-sample LD",
                  "region": "chr2:36342827-38342827",
                  "chromosome": "2",
                  "position": 37340493,
                  "variant": {
                    "id": "2_37340493_C_T",
                    "chromosome": "2",
                    "position": 37340493
                  },
                  "study": {
                    "id": "jerber_2021_ge_sert_naive_d52_ensg00000115828",
                    "studyType": "sceqtl",
                    "traitFromSource": "ENSG00000115828"
                  }
                },
                {
                  "studyLocusId": "7124257483edb707523957a28902b153",
                  "confidence": "SuSiE fine-mapped credible set with in-sample LD",
                  "region": "chr2:36342827-38342827",
                  "chromosome": "2",
                  "position": 37365901,
                  "variant": {
                    "id": "2_37365901_G_A",
                    "chromosome": "2",
                    "position": 37365901
                  },
                  "study": {
                    "id": "twinsuk_ge_lcl_ensg00000115828",
                    "studyType": "eqtl",
                    "traitFromSource": "ENSG00000115828"
                  }
                },
                {
                  "studyLocusId": "73c7a8137f3f705a58cbb9b2baa45dd3",
                  "confidence": "SuSiE fine-mapped credible set with out-of-sample LD",
                  "region": "2:36072459-37572459",
                  "chromosome": "2",
                  "position": 37367355,
                  "variant": {
                    "id": "2_37367355_G_C",
                    "chromosome": "2",
                    "position": 37367355
                  },
                  "study": {
                    "id": "UKB_PPP_EUR_QPCT_Q16769_OID20320_v1",
                    "studyType": "pqtl",
                    "traitFromSource": "QPCT:Q16769:OID20320:v1"
                  }
                },
                {
                  "studyLocusId": "7687dc42227237bb6d772878a0d07338",
                  "confidence": "SuSiE fine-mapped credible set with in-sample LD",
                  "region": "chr2:36342827-38342827",
                  "chromosome": "2",
                  "position": 37348038,
                  "variant": {
                    "id": "2_37348038_A_ATCTCTC",
                    "chromosome": "2",
                    "position": 37348038
                  },
                  "study": {
                    "id": "commonmind_ge_dlpfc_naive_ensg00000115828",
                    "studyType": "eqtl",
                    "traitFromSource": "ENSG00000115828"
                  }
                },
                {
                  "studyLocusId": "76d34c2d536ad53c54960d25c8bb8c92",
                  "confidence": "SuSiE fine-mapped credible set with in-sample LD",
                  "region": "chr2:36342827-38342827",
                  "chromosome": "2",
                  "position": 37412145,
                  "variant": {
                    "id": "2_37412145_G_A",
                    "chromosome": "2",
                    "position": 37412145
                  },
                  "study": {
                    "id": "quach_2016_ge_monocyte_iav_ensg00000115828",
                    "studyType": "eqtl",
                    "traitFromSource": "ENSG00000115828"
                  }
                },
                {
                  "studyLocusId": "7ab6bc1a03a51799824bfd4902b1f292",
                  "confidence": "SuSiE fine-mapped credible set with in-sample LD",
                  "region": "chr2:36342827-38342827",
                  "chromosome": "2",
                  "position": 37313954,
                  "variant": {
                    "id": "2_37313954_T_A",
                    "chromosome": "2",
                    "position": 37313954
                  },
                  "study": {
                    "id": "gtex-v10_ge_nerve_tibial_ensg00000115828",
                    "studyType": "eqtl",
                    "traitFromSource": "ENSG00000115828"
                  }
                },
                {
                  "_truncated": "(Showing 50 of 107 rows)"
                }
              ],
              "total_count": 107,
              "filtered_count": 85
            }
          }
        }
      },
      "KEAP1": {
        "symbol": "KEAP1",
        "ensembl_id": "ENSG00000079999",
        "program": "MITOCHONDRIAL_OXIDATIVE",
        "uffelmann_2026_lead_snp": {
          "gene": "KEAP1",
          "program": "MITOCHONDRIAL_OXIDATIVE",
          "variant_id": "19:10837677:A:G",
          "rsid": "rs892086",
          "chr": "19",
          "pos_hg19": 10837677,
          "effect_allele": "A",
          "other_allele": "G",
          "eaf": 0.5801,
          "beta": 0.0299,
          "or": 1.0303514936522224,
          "se": 0.0053,
          "z": 5.6415094339622645,
          "chisq": 31.82662869348523,
          "p_value": 1.545e-08,
          "neff": 361335.0,
          "n_case": 96034,
          "n_control": 1514470,
          "n_proxy_case": 71315,
          "n_proxy_control": 495569,
          "n_gws_in_window": 2
        },
        "open_targets_l2g": {
          "max_l2g_score": null,
          "study_id": null,
          "lead_variant_b38": null,
          "rsid": null,
          "credible_set_p": null
        },
        "gtex_v10_median_tpm": {
          "Brain_Cortex": 31.1595,
          "Brain_Frontal_Cortex_BA9": 32.6938,
          "Brain_Hippocampus": 23.5418,
          "Brain_Cerebellum": 43.7483,
          "Whole_Blood": 13.8522,
          "Spleen": 38.2031,
          "Cells_EBV_transformed_lymphocytes": 43.4507
        },
        "smr_and_colocalization": {
          "best_overall_smr": {
            "tissue": "Spleen",
            "n_matched_eqtls": 35,
            "top_smr_rsid": "rs4804135",
            "pos_hg19": 10616096,
            "beta_gwas": -0.0111,
            "p_gwas": 0.0394,
            "nes_eqtl": 0.14372214674949646,
            "p_eqtl": 1.6786986678740825e-05,
            "b_smr": -0.07723,
            "z_smr": -1.8549,
            "t_smr": 3.4405,
            "p_smr": 0.06361676851928139,
            "coloc_pp_h4_cis": 0.018,
            "coloc_pp_h3_cis": 0.0011,
            "coloc_pp_h4_local_25kb": 0.018
          },
          "best_brain_smr": {
            "tissue": "Brain_Cortex",
            "n_matched_eqtls": 23,
            "top_smr_rsid": "rs444731",
            "pos_hg19": 11508675,
            "beta_gwas": -0.0053,
            "p_gwas": 0.5665,
            "nes_eqtl": -0.25014668703079224,
            "p_eqtl": 8.508608722857963e-06,
            "b_smr": 0.02119,
            "z_smr": 0.5653,
            "t_smr": 0.3195,
            "p_smr": 0.5718834223299196,
            "coloc_pp_h4_cis": 0.015,
            "coloc_pp_h3_cis": 0.0003,
            "coloc_pp_h4_local_25kb": 0.015
          },
          "best_immune_smr": {
            "tissue": "Spleen",
            "n_matched_eqtls": 35,
            "top_smr_rsid": "rs4804135",
            "pos_hg19": 10616096,
            "beta_gwas": -0.0111,
            "p_gwas": 0.0394,
            "nes_eqtl": 0.14372214674949646,
            "p_eqtl": 1.6786986678740825e-05,
            "b_smr": -0.07723,
            "z_smr": -1.8549,
            "t_smr": 3.4405,
            "p_smr": 0.06361676851928139,
            "coloc_pp_h4_cis": 0.018,
            "coloc_pp_h3_cis": 0.0011,
            "coloc_pp_h4_local_25kb": 0.018
          },
          "by_tissue": {
            "Spleen": {
              "tissue": "Spleen",
              "n_matched_eqtls": 35,
              "top_smr_rsid": "rs4804135",
              "pos_hg19": 10616096,
              "beta_gwas": -0.0111,
              "p_gwas": 0.0394,
              "nes_eqtl": 0.14372214674949646,
              "p_eqtl": 1.6786986678740825e-05,
              "b_smr": -0.07723,
              "z_smr": -1.8549,
              "t_smr": 3.4405,
              "p_smr": 0.06361676851928139,
              "coloc_pp_h4_cis": 0.018,
              "coloc_pp_h3_cis": 0.0011,
              "coloc_pp_h4_local_25kb": 0.018
            },
            "Brain_Cortex": {
              "tissue": "Brain_Cortex",
              "n_matched_eqtls": 23,
              "top_smr_rsid": "rs444731",
              "pos_hg19": 11508675,
              "beta_gwas": -0.0053,
              "p_gwas": 0.5665,
              "nes_eqtl": -0.25014668703079224,
              "p_eqtl": 8.508608722857963e-06,
              "b_smr": 0.02119,
              "z_smr": 0.5653,
              "t_smr": 0.3195,
              "p_smr": 0.5718834223299196,
              "coloc_pp_h4_cis": 0.015,
              "coloc_pp_h3_cis": 0.0003,
              "coloc_pp_h4_local_25kb": 0.015
            }
          }
        },
        "open_targets_druggability": {
          "target": {
            "id": "ENSG00000079999",
            "approvedSymbol": "KEAP1",
            "tractability": [
              {
                "modality": "SM",
                "label": "Approved Drug",
                "value": true
              },
              {
                "modality": "SM",
                "label": "Advanced Clinical",
                "value": false
              },
              {
                "modality": "SM",
                "label": "Phase 1 Clinical",
                "value": false
              },
              {
                "modality": "SM",
                "label": "Structure with Ligand",
                "value": true
              },
              {
                "modality": "SM",
                "label": "High-Quality Ligand",
                "value": true
              },
              {
                "modality": "SM",
                "label": "High-Quality Pocket",
                "value": true
              },
              {
                "modality": "SM",
                "label": "Med-Quality Pocket",
                "value": false
              },
              {
                "modality": "SM",
                "label": "Druggable Family",
                "value": true
              },
              {
                "modality": "AB",
                "label": "Approved Drug",
                "value": false
              },
              {
                "modality": "AB",
                "label": "Advanced Clinical",
                "value": false
              },
              {
                "modality": "AB",
                "label": "Phase 1 Clinical",
                "value": false
              },
              {
                "modality": "AB",
                "label": "UniProt loc high conf",
                "value": false
              },
              {
                "modality": "AB",
                "label": "GO CC high conf",
                "value": false
              },
              {
                "modality": "AB",
                "label": "UniProt loc med conf",
                "value": false
              },
              {
                "modality": "AB",
                "label": "UniProt SigP or TMHMM",
                "value": false
              },
              {
                "modality": "AB",
                "label": "GO CC med conf",
                "value": false
              },
              {
                "modality": "AB",
                "label": "Human Protein Atlas loc",
                "value": false
              },
              {
                "modality": "PR",
                "label": "Approved Drug",
                "value": false
              },
              {
                "modality": "PR",
                "label": "Advanced Clinical",
                "value": false
              },
              {
                "modality": "PR",
                "label": "Phase 1 Clinical",
                "value": false
              },
              {
                "modality": "PR",
                "label": "Literature",
                "value": false
              },
              {
                "modality": "PR",
                "label": "UniProt Ubiquitination",
                "value": true
              },
              {
                "modality": "PR",
                "label": "Database Ubiquitination",
                "value": true
              },
              {
                "modality": "PR",
                "label": "Half-life Data",
                "value": true
              },
              {
                "modality": "PR",
                "label": "Small Molecule Binder",
                "value": true
              },
              {
                "modality": "OC",
                "label": "Approved Drug",
                "value": false
              },
              {
                "modality": "OC",
                "label": "Advanced Clinical",
                "value": false
              },
              {
                "modality": "OC",
                "label": "Phase 1 Clinical",
                "value": false
              }
            ],
            "safetyLiabilities": [],
            "geneticConstraint": [
              {
                "constraintType": "syn",
                "exp": 358.30999755859375,
                "obs": 350,
                "score": 0.261929988861084,
                "oe": 0.9768099784851074
              },
              {
                "constraintType": "mis",
                "exp": 871.4299926757812,
                "obs": 539,
                "score": 4.802800178527832,
                "oe": 0.6185200214385986
              },
              {
                "constraintType": "lof",
                "exp": 59.67599868774414,
                "obs": 26,
                "score": 0.05870399996638298,
                "oe": 0.43568000197410583
              }
            ]
          }
        },
        "open_targets_qtl_coloc_sets": {
          "target": {
            "approvedSymbol": "KEAP1",
            "genomicLocation": {
              "chromosome": "19",
              "start": 10484512,
              "end": 10503558
            },
            "credibleSets": {
              "count": 22,
              "rows": [
                {
                  "studyLocusId": "064be24457c690325d4c1eacf2a45a8a",
                  "confidence": "SuSiE fine-mapped credible set with in-sample LD",
                  "region": "chr19:9489198-11489198",
                  "chromosome": "19",
                  "position": 10490077,
                  "variant": {
                    "id": "19_10490077_A_C",
                    "chromosome": "19",
                    "position": 10490077
                  },
                  "study": {
                    "id": "fusion_leafcutter_adipose_naive_19_10489853_10491577_clu_67132__",
                    "studyType": "sqtl",
                    "traitFromSource": "19:10489853:10491577:clu_67132_+"
                  }
                },
                {
                  "studyLocusId": "0c8c03c8d4a0c87056476c7726c1c7f0",
                  "confidence": "SuSiE fine-mapped credible set with in-sample LD",
                  "region": "chr19:9503558-11503558",
                  "chromosome": "19",
                  "position": 10484015,
                  "variant": {
                    "id": "19_10484015_A_G",
                    "chromosome": "19",
                    "position": 10484015
                  },
                  "study": {
                    "id": "gtex-v10_majiq_muscle_ensg00000079999_s_10489648-10489853_10489368-10489648",
                    "studyType": "sqtl",
                    "traitFromSource": "ENSG00000079999:s:10489648-10489853:10489368-10489648"
                  }
                },
                {
                  "studyLocusId": "267844b2245c48388c6c56198f975474",
                  "confidence": "SuSiE fine-mapped credible set with in-sample LD",
                  "region": "chr19:9486368-11486368",
                  "chromosome": "19",
                  "position": 10505627,
                  "variant": {
                    "id": "19_10505627_T_G",
                    "chromosome": "19",
                    "position": 10505627
                  },
                  "study": {
                    "id": "gtex-v10_exon_thyroid_ensg00000079999_14_19_10486126_10486611",
                    "studyType": "eqtl",
                    "traitFromSource": "ENSG00000079999.14_19_10486126_10486611"
                  }
                },
                {
                  "studyLocusId": "3885f5f85daf9cbf15e5e84ae18f554f",
                  "confidence": "SuSiE fine-mapped credible set with in-sample LD",
                  "region": "chr19:9486768-11486768",
                  "chromosome": "19",
                  "position": 10481468,
                  "variant": {
                    "id": "19_10481468_T_C",
                    "chromosome": "19",
                    "position": 10481468
                  },
                  "study": {
                    "id": "OTAR3087_MAGE_exon_LCL_ENSG00000079999.14_19_10486718_10486818",
                    "studyType": "eqtl",
                    "traitFromSource": "ENSG00000079999.14_19_10486718_10486818"
                  }
                },
                {
                  "studyLocusId": "3917257d7d3598f2289eff4f90704b17",
                  "confidence": "SuSiE fine-mapped credible set with in-sample LD",
                  "region": "chr19:9486368-11486368",
                  "chromosome": "19",
                  "position": 10490077,
                  "variant": {
                    "id": "19_10490077_A_C",
                    "chromosome": "19",
                    "position": 10490077
                  },
                  "study": {
                    "id": "gtex-v10_exon_skin_not_sun_exposed_ensg00000079999_14_19_10486126_10486611",
                    "studyType": "eqtl",
                    "traitFromSource": "ENSG00000079999.14_19_10486126_10486611"
                  }
                },
                {
                  "studyLocusId": "43657fad658ea26f14928f1aa9e26bdf",
                  "confidence": "SuSiE fine-mapped credible set with in-sample LD",
                  "region": "chr19:9503558-11503558",
                  "chromosome": "19",
                  "position": 10563411,
                  "variant": {
                    "id": "19_10563411_A_AT",
                    "chromosome": "19",
                    "position": 10563411
                  },
                  "study": {
                    "id": "gtex-v10_ge_skin_sun_exposed_ensg00000079999",
                    "studyType": "eqtl",
                    "traitFromSource": "ENSG00000079999"
                  }
                },
                {
                  "studyLocusId": "51eac947bb321d72c9ce4f721e0a2246",
                  "confidence": "SuSiE fine-mapped credible set with in-sample LD",
                  "region": "chr19:9503558-11503558",
                  "chromosome": "19",
                  "position": 10484015,
                  "variant": {
                    "id": "19_10484015_A_G",
                    "chromosome": "19",
                    "position": 10484015
                  },
                  "study": {
                    "id": "gtex-v10_txrev_muscle_ensg00000079999_grp_1_contained_enst00000592478",
                    "studyType": "tuqtl",
                    "traitFromSource": "ENSG00000079999.grp_1.contained.ENST00000592478"
                  }
                },
                {
                  "studyLocusId": "5c8de771d88c1f5bf0513b4ddbec1f70",
                  "confidence": "SuSiE fine-mapped credible set with in-sample LD",
                  "region": "chr19:9489198-11489198",
                  "chromosome": "19",
                  "position": 10482753,
                  "variant": {
                    "id": "19_10482753_T_C",
                    "chromosome": "19",
                    "position": 10482753
                  },
                  "study": {
                    "id": "gtex-v10_leafcutter_muscle_19_10486818_10489648_clu_12354_-",
                    "studyType": "sqtl",
                    "traitFromSource": "19:10486818:10489648:clu_12354_-"
                  }
                },
                {
                  "studyLocusId": "5d3b1f28ba1ed1ad4e0abdd113888c3b",
                  "confidence": "SuSiE fine-mapped credible set with in-sample LD",
                  "region": "chr19:9503558-11503558",
                  "chromosome": "19",
                  "position": 10631494,
                  "variant": {
                    "id": "19_10631494_A_G",
                    "chromosome": "19",
                    "position": 10631494
                  },
                  "study": {
                    "id": "gtex-v10_majiq_colon_sigmoid_ensg00000079999_s_10489648-10489853_10489368-10489648",
                    "studyType": "sqtl",
                    "traitFromSource": "ENSG00000079999:s:10489648-10489853:10489368-10489648"
                  }
                },
                {
                  "studyLocusId": "6acd96c267ecd1f4aec8c4fe28387bbd",
                  "confidence": "SuSiE fine-mapped credible set with in-sample LD",
                  "region": "chr19:9503558-11503558",
                  "chromosome": "19",
                  "position": 10631494,
                  "variant": {
                    "id": "19_10631494_A_G",
                    "chromosome": "19",
                    "position": 10631494
                  },
                  "study": {
                    "id": "gtex-v10_majiq_colon_sigmoid_ensg00000079999_t_10486125-10486818_10486818-10489192",
                    "studyType": "sqtl",
                    "traitFromSource": "ENSG00000079999:t:10486125-10486818:10486818-10489192"
                  }
                },
                {
                  "studyLocusId": "790a3731738bcc1db42501e397a66ba6",
                  "confidence": "SuSiE fine-mapped credible set with in-sample LD",
                  "region": "chr19:9503558-11503558",
                  "chromosome": "19",
                  "position": 10511053,
                  "variant": {
                    "id": "19_10511053_G_A",
                    "chromosome": "19",
                    "position": 10511053
                  },
                  "study": {
                    "id": "gtex-v10_ge_spleen_ensg00000079999",
                    "studyType": "eqtl",
                    "traitFromSource": "ENSG00000079999"
                  }
                },
                {
                  "studyLocusId": "7d810bbe636d6150d412d20b8399575c",
                  "confidence": "SuSiE fine-mapped credible set with in-sample LD",
                  "region": "chr19:9503558-11503558",
                  "chromosome": "19",
                  "position": 10445889,
                  "variant": {
                    "id": "19_10445889_G_A",
                    "chromosome": "19",
                    "position": 10445889
                  },
                  "study": {
                    "id": "gtex-v10_ge_skin_not_sun_exposed_ensg00000079999",
                    "studyType": "eqtl",
                    "traitFromSource": "ENSG00000079999"
                  }
                },
                {
                  "studyLocusId": "7fb8f97905940af3ee89ec73bbaec3ce",
                  "confidence": "SuSiE fine-mapped credible set with in-sample LD",
                  "region": "chr19:9503558-11503558",
                  "chromosome": "19",
                  "position": 10486104,
                  "variant": {
                    "id": "19_10486104_G_A",
                    "chromosome": "19",
                    "position": 10486104
                  },
                  "study": {
                    "id": "gtex-v10_ge_fibroblast_ensg00000079999",
                    "studyType": "eqtl",
                    "traitFromSource": "ENSG00000079999"
                  }
                },
                {
                  "studyLocusId": "850890a91eadcb111584cea7ce100b65",
                  "confidence": "SuSiE fine-mapped credible set with in-sample LD",
                  "region": "chr19:9489198-11489198",
                  "chromosome": "19",
                  "position": 10426342,
                  "variant": {
                    "id": "19_10426342_G_C",
                    "chromosome": "19",
                    "position": 10426342
                  },
                  "study": {
                    "id": "gtex-v10_leafcutter_muscle_19_10486818_10491577_clu_12354_-",
                    "studyType": "sqtl",
                    "traitFromSource": "19:10486818:10491577:clu_12354_-"
                  }
                },
                {
                  "studyLocusId": "b3d4b999d40e345b155be194a3a7556a",
                  "confidence": "SuSiE fine-mapped credible set with in-sample LD",
                  "region": "chr19:9486368-11486368",
                  "chromosome": "19",
                  "position": 10490247,
                  "variant": {
                    "id": "19_10490247_A_G",
                    "chromosome": "19",
                    "position": 10490247
                  },
                  "study": {
                    "id": "gtex-v10_exon_fibroblast_ensg00000079999_14_19_10486126_10486611",
                    "studyType": "eqtl",
                    "traitFromSource": "ENSG00000079999.14_19_10486126_10486611"
                  }
                },
                {
                  "studyLocusId": "b593996a6355210fd499a6d4e3d6b29a",
                  "confidence": "SuSiE fine-mapped credible set with in-sample LD",
                  "region": "chr19:9503558-11503558",
                  "chromosome": "19",
                  "position": 10556428,
                  "variant": {
                    "id": "19_10556428_G_C",
                    "chromosome": "19",
                    "position": 10556428
                  },
                  "study": {
                    "id": "gtex-v10_ge_skin_not_sun_exposed_ensg00000079999",
                    "studyType": "eqtl",
                    "traitFromSource": "ENSG00000079999"
                  }
                },
                {
                  "studyLocusId": "bad9fc56b7404b586a0a7e26a186da80",
                  "confidence": "SuSiE fine-mapped credible set with in-sample LD",
                  "region": "chr19:9503558-11503558",
                  "chromosome": "19",
                  "position": 10486104,
                  "variant": {
                    "id": "19_10486104_G_A",
                    "chromosome": "19",
                    "position": 10486104
                  },
                  "study": {
                    "id": "OTAR3087_MAGE_ge_LCL_ENSG00000079999",
                    "studyType": "eqtl",
                    "traitFromSource": "ENSG00000079999"
                  }
                },
                {
                  "studyLocusId": "cfa78b6a7a3c14fe73cc637b8bca01df",
                  "confidence": "SuSiE fine-mapped credible set with in-sample LD",
                  "region": "chr19:9486368-11486368",
                  "chromosome": "19",
                  "position": 10484015,
                  "variant": {
                    "id": "19_10484015_A_G",
                    "chromosome": "19",
                    "position": 10484015
                  },
                  "study": {
                    "id": "gtex-v10_exon_adipose_subcutaneous_ensg00000079999_14_19_10486126_10486611",
                    "studyType": "eqtl",
                    "traitFromSource": "ENSG00000079999.14_19_10486126_10486611"
                  }
                },
                {
                  "studyLocusId": "d0b83be4f9c687129588230c76ff3a26",
                  "confidence": "SuSiE fine-mapped credible set with in-sample LD",
                  "region": "chr19:9503558-11503558",
                  "chromosome": "19",
                  "position": 10443772,
                  "variant": {
                    "id": "19_10443772_C_T",
                    "chromosome": "19",
                    "position": 10443772
                  },
                  "study": {
                    "id": "gtex-v10_txrev_muscle_ensg00000079999_grp_2_contained_enst00000591419",
                    "studyType": "tuqtl",
                    "traitFromSource": "ENSG00000079999.grp_2.contained.ENST00000591419"
                  }
                },
                {
                  "studyLocusId": "de9e30e9ddeabc516198576772f081b2",
                  "confidence": "SuSiE fine-mapped credible set with in-sample LD",
                  "region": "chr19:9503558-11503558",
                  "chromosome": "19",
                  "position": 10484015,
                  "variant": {
                    "id": "19_10484015_A_G",
                    "chromosome": "19",
                    "position": 10484015
                  },
                  "study": {
                    "id": "gtex-v10_majiq_muscle_ensg00000079999_t_10486125-10486818_10486818-10489648",
                    "studyType": "sqtl",
                    "traitFromSource": "ENSG00000079999:t:10486125-10486818:10486818-10489648"
                  }
                },
                {
                  "studyLocusId": "edcd9eccbaf6656034858d27e3778025",
                  "confidence": "SuSiE fine-mapped credible set with in-sample LD",
                  "region": "chr19:9495829-11495829",
                  "chromosome": "19",
                  "position": 10475342,
                  "variant": {
                    "id": "19_10475342_CTTT_C",
                    "chromosome": "19",
                    "position": 10475342
                  },
                  "study": {
                    "id": "gtex-v10_leafcutter_spleen_19_10492262_10499395_clu_12162_-",
                    "studyType": "sqtl",
                    "traitFromSource": "19:10492262:10499395:clu_12162_-"
                  }
                },
                {
                  "studyLocusId": "f222ee273e78c633279747ebd8ec9b74",
                  "confidence": "SuSiE fine-mapped credible set with in-sample LD",
                  "region": "chr19:9499548-11499548",
                  "chromosome": "19",
                  "position": 10548983,
                  "variant": {
                    "id": "19_10548983_C_T",
                    "chromosome": "19",
                    "position": 10548983
                  },
                  "study": {
                    "id": "gtex-v10_exon_skin_sun_exposed_ensg00000079999_14_19_10499510_10499586",
                    "studyType": "eqtl",
                    "traitFromSource": "ENSG00000079999.14_19_10499510_10499586"
                  }
                }
              ],
              "total_count": 22,
              "filtered_count": 22
            }
          }
        }
      },
      "SYK": {
        "symbol": "SYK",
        "ensembl_id": "ENSG00000165025",
        "program": "MICROGLIAL_IMMUNE",
        "uffelmann_2026_lead_snp": {
          "gene": "SYK",
          "program": "MICROGLIAL_IMMUNE",
          "variant_id": "9:93563884:C:T",
          "rsid": "rs34221447",
          "chr": "9",
          "pos_hg19": 93563884,
          "effect_allele": "T",
          "other_allele": "C",
          "eaf": 0.2154,
          "beta": -0.0378,
          "or": 0.9629055027349203,
          "se": 0.0064,
          "z": -5.90625,
          "chisq": 34.8837890625,
          "p_value": 3.324e-09,
          "neff": 389182.0,
          "n_case": 104098,
          "n_control": 1589130,
          "n_proxy_case": 65863,
          "n_proxy_control": 488273,
          "n_gws_in_window": 4
        },
        "open_targets_l2g": {
          "max_l2g_score": null,
          "study_id": null,
          "lead_variant_b38": null,
          "rsid": null,
          "credible_set_p": null
        },
        "gtex_v10_median_tpm": {
          "Brain_Cortex": 0.818404,
          "Brain_Frontal_Cortex_BA9": 0.868314,
          "Brain_Hippocampus": 1.49542,
          "Brain_Cerebellum": 0.439575,
          "Whole_Blood": 77.9207,
          "Spleen": 77.5432,
          "Cells_EBV_transformed_lymphocytes": 78.951
        },
        "smr_and_colocalization": {
          "best_overall_smr": {
            "tissue": "Whole_Blood",
            "n_matched_eqtls": 39,
            "top_smr_rsid": "rs10761395",
            "pos_hg19": 93642897,
            "beta_gwas": 0.0131,
            "p_gwas": 0.01988,
            "nes_eqtl": 0.054906152188777924,
            "p_eqtl": 6.486111096089241e-05,
            "b_smr": 0.23859,
            "z_smr": 2.0186,
            "t_smr": 4.0747,
            "p_smr": 0.043529475416759375,
            "coloc_pp_h4_cis": 0.0224,
            "coloc_pp_h3_cis": 0.0011,
            "coloc_pp_h4_local_25kb": 0.0222
          },
          "best_brain_smr": null,
          "best_immune_smr": {
            "tissue": "Whole_Blood",
            "n_matched_eqtls": 39,
            "top_smr_rsid": "rs10761395",
            "pos_hg19": 93642897,
            "beta_gwas": 0.0131,
            "p_gwas": 0.01988,
            "nes_eqtl": 0.054906152188777924,
            "p_eqtl": 6.486111096089241e-05,
            "b_smr": 0.23859,
            "z_smr": 2.0186,
            "t_smr": 4.0747,
            "p_smr": 0.043529475416759375,
            "coloc_pp_h4_cis": 0.0224,
            "coloc_pp_h3_cis": 0.0011,
            "coloc_pp_h4_local_25kb": 0.0222
          },
          "by_tissue": {
            "Whole_Blood": {
              "tissue": "Whole_Blood",
              "n_matched_eqtls": 39,
              "top_smr_rsid": "rs10761395",
              "pos_hg19": 93642897,
              "beta_gwas": 0.0131,
              "p_gwas": 0.01988,
              "nes_eqtl": 0.054906152188777924,
              "p_eqtl": 6.486111096089241e-05,
              "b_smr": 0.23859,
              "z_smr": 2.0186,
              "t_smr": 4.0747,
              "p_smr": 0.043529475416759375,
              "coloc_pp_h4_cis": 0.0224,
              "coloc_pp_h3_cis": 0.0011,
              "coloc_pp_h4_local_25kb": 0.0222
            },
            "Spleen": {
              "tissue": "Spleen",
              "n_matched_eqtls": 8,
              "top_smr_rsid": "rs10821503",
              "pos_hg19": 93554971,
              "beta_gwas": 0.0098,
              "p_gwas": 0.09308,
              "nes_eqtl": 0.12102606147527695,
              "p_eqtl": 2.001798268458352e-05,
              "b_smr": 0.08097,
              "z_smr": 1.5709,
              "t_smr": 2.4676,
              "p_smr": 0.11621580706959048,
              "coloc_pp_h4_cis": 0.0161,
              "coloc_pp_h3_cis": 0.0001,
              "coloc_pp_h4_local_25kb": 0.0161
            }
          }
        },
        "open_targets_druggability": {
          "target": {
            "id": "ENSG00000165025",
            "approvedSymbol": "SYK",
            "tractability": [
              {
                "modality": "SM",
                "label": "Approved Drug",
                "value": true
              },
              {
                "modality": "SM",
                "label": "Advanced Clinical",
                "value": false
              },
              {
                "modality": "SM",
                "label": "Phase 1 Clinical",
                "value": false
              },
              {
                "modality": "SM",
                "label": "Structure with Ligand",
                "value": true
              },
              {
                "modality": "SM",
                "label": "High-Quality Ligand",
                "value": true
              },
              {
                "modality": "SM",
                "label": "High-Quality Pocket",
                "value": true
              },
              {
                "modality": "SM",
                "label": "Med-Quality Pocket",
                "value": false
              },
              {
                "modality": "SM",
                "label": "Druggable Family",
                "value": true
              },
              {
                "modality": "AB",
                "label": "Approved Drug",
                "value": false
              },
              {
                "modality": "AB",
                "label": "Advanced Clinical",
                "value": false
              },
              {
                "modality": "AB",
                "label": "Phase 1 Clinical",
                "value": false
              },
              {
                "modality": "AB",
                "label": "UniProt loc high conf",
                "value": true
              },
              {
                "modality": "AB",
                "label": "GO CC high conf",
                "value": true
              },
              {
                "modality": "AB",
                "label": "UniProt loc med conf",
                "value": false
              },
              {
                "modality": "AB",
                "label": "UniProt SigP or TMHMM",
                "value": false
              },
              {
                "modality": "AB",
                "label": "GO CC med conf",
                "value": false
              },
              {
                "modality": "AB",
                "label": "Human Protein Atlas loc",
                "value": true
              },
              {
                "modality": "PR",
                "label": "Approved Drug",
                "value": false
              },
              {
                "modality": "PR",
                "label": "Advanced Clinical",
                "value": false
              },
              {
                "modality": "PR",
                "label": "Phase 1 Clinical",
                "value": false
              },
              {
                "modality": "PR",
                "label": "Literature",
                "value": false
              },
              {
                "modality": "PR",
                "label": "UniProt Ubiquitination",
                "value": true
              },
              {
                "modality": "PR",
                "label": "Database Ubiquitination",
                "value": true
              },
              {
                "modality": "PR",
                "label": "Half-life Data",
                "value": true
              },
              {
                "modality": "PR",
                "label": "Small Molecule Binder",
                "value": true
              },
              {
                "modality": "OC",
                "label": "Approved Drug",
                "value": false
              },
              {
                "modality": "OC",
                "label": "Advanced Clinical",
                "value": false
              },
              {
                "modality": "OC",
                "label": "Phase 1 Clinical",
                "value": false
              }
            ],
            "safetyLiabilities": [
              {
                "event": "regulation of catalytic activity",
                "eventId": null,
                "biosamples": [
                  {
                    "cellFormat": "cell-free",
                    "cellLabel": null,
                    "tissueLabel": null
                  }
                ],
                "effects": [],
                "studies": [
                  {
                    "name": "NVS_ENZ_hSyk",
                    "type": "biochemical",
                    "description": "NVS_ENZ_hSyk, is one of one assay component(s) measured or calculated from the NVS_ENZ_hSyk assay. It is designed to make measurements of enzyme activity, a form of enzyme reporter, as detected with fluorescence intensity signals by Fluorescence and electrophoretic mobility shift technology."
                  }
                ],
                "datasource": "ToxCast"
              }
            ],
            "geneticConstraint": [
              {
                "constraintType": "syn",
                "exp": 308.70001220703125,
                "obs": 312,
                "score": -0.11193999648094177,
                "oe": 1.010699987411499
              },
              {
                "constraintType": "mis",
                "exp": 814.3800048828125,
                "obs": 529,
                "score": 4.264999866485596,
                "oe": 0.6495699882507324
              },
              {
                "constraintType": "lof",
                "exp": 77.76100158691406,
                "obs": 16,
                "score": 1,
                "oe": 0.20576000213623047
              }
            ]
          }
        },
        "open_targets_qtl_coloc_sets": {
          "target": {
            "approvedSymbol": "SYK",
            "genomicLocation": {
              "chromosome": "9",
              "start": 90801579,
              "end": 90898549
            },
            "credibleSets": {
              "count": 126,
              "rows": [
                {
                  "studyLocusId": "02caec92b38468520eef7b0c6f5bd875",
                  "confidence": "SuSiE fine-mapped credible set with in-sample LD",
                  "region": "chr9:89801787-91801787",
                  "chromosome": "9",
                  "position": 90804124,
                  "variant": {
                    "id": "9_90804124_A_G",
                    "chromosome": "9",
                    "position": 90804124
                  },
                  "study": {
                    "id": "lepik_2017_ge_blood_ensg00000165025",
                    "studyType": "eqtl",
                    "traitFromSource": "ENSG00000165025"
                  }
                },
                {
                  "studyLocusId": "0455e0b0da15134d732f06fdaba15ad2",
                  "confidence": "SuSiE fine-mapped credible set with in-sample LD",
                  "region": "chr9:89801787-91801787",
                  "chromosome": "9",
                  "position": 90867507,
                  "variant": {
                    "id": "9_90867507_C_G",
                    "chromosome": "9",
                    "position": 90867507
                  },
                  "study": {
                    "id": "gtex-v10_txrev_thyroid_ensg00000165025_grp_1_contained_enst00000375754",
                    "studyType": "tuqtl",
                    "traitFromSource": "ENSG00000165025.grp_1.contained.ENST00000375754"
                  }
                },
                {
                  "studyLocusId": "04c8c07801976866da9b114814401482",
                  "confidence": "SuSiE fine-mapped credible set with in-sample LD",
                  "region": "chr9:89845514-91845514",
                  "chromosome": "9",
                  "position": 90772337,
                  "variant": {
                    "id": "9_90772337_A_T",
                    "chromosome": "9",
                    "position": 90772337
                  },
                  "study": {
                    "id": "quach_2016_exon_monocyte_r848_ensg00000165025_15_9_90845434_90845594",
                    "studyType": "eqtl",
                    "traitFromSource": "ENSG00000165025.15_9_90845434_90845594"
                  }
                },
                {
                  "studyLocusId": "08f1ef2cd7495fa1549af9dada39eff4",
                  "confidence": "SuSiE fine-mapped credible set with in-sample LD",
                  "region": "chr9:89822876-91822876",
                  "chromosome": "9",
                  "position": 90801885,
                  "variant": {
                    "id": "9_90801885_C_T",
                    "chromosome": "9",
                    "position": 90801885
                  },
                  "study": {
                    "id": "gtex-v10_leafcutter_lcl_9_90802039_90843858_clu_42790__",
                    "studyType": "sqtl",
                    "traitFromSource": "9:90802039:90843858:clu_42790_+"
                  }
                },
                {
                  "studyLocusId": "0b80c04c3a13bc7e0890bcd7915b4880",
                  "confidence": "SuSiE fine-mapped credible set with in-sample LD",
                  "region": "chr9:89822876-91822876",
                  "chromosome": "9",
                  "position": 90801885,
                  "variant": {
                    "id": "9_90801885_C_T",
                    "chromosome": "9",
                    "position": 90801885
                  },
                  "study": {
                    "id": "gtex-v10_leafcutter_blood_9_90801893_90843858_clu_43250__",
                    "studyType": "sqtl",
                    "traitFromSource": "9:90801893:90843858:clu_43250_+"
                  }
                },
                {
                  "studyLocusId": "0e281bf9bc778bd165ea9ed7a94a0537",
                  "confidence": "SuSiE fine-mapped credible set with in-sample LD",
                  "region": "chr9:89878858-91878858",
                  "chromosome": "9",
                  "position": 90805290,
                  "variant": {
                    "id": "9_90805290_G_A",
                    "chromosome": "9",
                    "position": 90805290
                  },
                  "study": {
                    "id": "gtex-v10_exon_lcl_ensg00000165025_15_9_90878764_90878953",
                    "studyType": "eqtl",
                    "traitFromSource": "ENSG00000165025.15_9_90878764_90878953"
                  }
                },
                {
                  "studyLocusId": "15246e0b7a7733955803fa5b99197267",
                  "confidence": "SuSiE fine-mapped credible set with in-sample LD",
                  "region": "chr9:89801787-91801787",
                  "chromosome": "9",
                  "position": 90813394,
                  "variant": {
                    "id": "9_90813394_T_G",
                    "chromosome": "9",
                    "position": 90813394
                  },
                  "study": {
                    "id": "gtex-v10_ge_skin_not_sun_exposed_ensg00000165025",
                    "studyType": "eqtl",
                    "traitFromSource": "ENSG00000165025"
                  }
                },
                {
                  "studyLocusId": "17836ab1dbe2e3f22181a141433f834b",
                  "confidence": "SuSiE fine-mapped credible set with in-sample LD",
                  "region": "chr9:89897038-91897038",
                  "chromosome": "9",
                  "position": 90795728,
                  "variant": {
                    "id": "9_90795728_T_C",
                    "chromosome": "9",
                    "position": 90795728
                  },
                  "study": {
                    "id": "gtex-v10_exon_colon_sigmoid_ensg00000165025_15_9_90895528_90898549",
                    "studyType": "eqtl",
                    "traitFromSource": "ENSG00000165025.15_9_90895528_90898549"
                  }
                },
                {
                  "studyLocusId": "1a017bd119b2caac1454c20ca62321f8",
                  "confidence": "SuSiE fine-mapped credible set with in-sample LD",
                  "region": "chr9:89883734-91883734",
                  "chromosome": "9",
                  "position": 90862614,
                  "variant": {
                    "id": "9_90862614_G_A",
                    "chromosome": "9",
                    "position": 90862614
                  },
                  "study": {
                    "id": "alasoo_2018_leafcutter_macrophage_naive_9_90878953_90888515_clu_17124_-",
                    "studyType": "sqtl",
                    "traitFromSource": "9:90878953:90888515:clu_17124_-"
                  }
                },
                {
                  "studyLocusId": "1a6e8bffb6e9bbdf633f6507699f08c5",
                  "confidence": "SuSiE fine-mapped credible set with in-sample LD",
                  "region": "chr9:89802022-91802022",
                  "chromosome": "9",
                  "position": 90801885,
                  "variant": {
                    "id": "9_90801885_C_T",
                    "chromosome": "9",
                    "position": 90801885
                  },
                  "study": {
                    "id": "gtex-v10_exon_adipose_visceral_ensg00000165025_15_9_90802006_90802039",
                    "studyType": "eqtl",
                    "traitFromSource": "ENSG00000165025.15_9_90802006_90802039"
                  }
                },
                {
                  "studyLocusId": "1d3ec10707df99d1b71316ab519a16ea",
                  "confidence": "SuSiE fine-mapped credible set with in-sample LD",
                  "region": "chr9:89801787-91801787",
                  "chromosome": "9",
                  "position": 90805325,
                  "variant": {
                    "id": "9_90805325_T_C",
                    "chromosome": "9",
                    "position": 90805325
                  },
                  "study": {
                    "id": "OTAR2057_IBDverse_ge_Ileum_Goblet_MUC2++_BCAS1++_ENSG00000165025",
                    "studyType": "sceqtl",
                    "traitFromSource": "ENSG00000165025"
                  }
                },
                {
                  "studyLocusId": "1fa7ad510551f37df27f6a97caf478ae",
                  "confidence": "SuSiE fine-mapped credible set with in-sample LD",
                  "region": "chr9:89801787-91801787",
                  "chromosome": "9",
                  "position": 90801885,
                  "variant": {
                    "id": "9_90801885_C_T",
                    "chromosome": "9",
                    "position": 90801885
                  },
                  "study": {
                    "id": "gtex-v10_txrev_blood_ensg00000165025_grp_1_upstream_enst00000476708",
                    "studyType": "tuqtl",
                    "traitFromSource": "ENSG00000165025.grp_1.upstream.ENST00000476708"
                  }
                },
                {
                  "studyLocusId": "203ca7c004a31b4798e44185e6d03151",
                  "confidence": "SuSiE fine-mapped credible set with in-sample LD",
                  "region": "chr9:89892483-91892483",
                  "chromosome": "9",
                  "position": 90896696,
                  "variant": {
                    "id": "9_90896696_A_G",
                    "chromosome": "9",
                    "position": 90896696
                  },
                  "study": {
                    "id": "quach_2016_leafcutter_monocyte_naive_9_90888627_90895528_clu_45483__",
                    "studyType": "sqtl",
                    "traitFromSource": "9:90888627:90895528:clu_45483_+"
                  }
                },
                {
                  "studyLocusId": "219f8a88617fc9d9596b699865418ac8",
                  "confidence": "SuSiE fine-mapped credible set with in-sample LD",
                  "region": "chr9:89897038-91897038",
                  "chromosome": "9",
                  "position": 90811260,
                  "variant": {
                    "id": "9_90811260_G_A",
                    "chromosome": "9",
                    "position": 90811260
                  },
                  "study": {
                    "id": "gtex-v10_exon_skin_sun_exposed_ensg00000165025_15_9_90895528_90898549",
                    "studyType": "eqtl",
                    "traitFromSource": "ENSG00000165025.15_9_90895528_90898549"
                  }
                },
                {
                  "studyLocusId": "22e809d1be730f3076d4daf56fa01754",
                  "confidence": "SuSiE fine-mapped credible set with in-sample LD",
                  "region": "chr9:89801787-91801787",
                  "chromosome": "9",
                  "position": 90789337,
                  "variant": {
                    "id": "9_90789337_G_A",
                    "chromosome": "9",
                    "position": 90789337
                  },
                  "study": {
                    "id": "blueprint_txrev_neutrophil_ensg00000165025_grp_1_upstream_ensg00000165025_cage11",
                    "studyType": "tuqtl",
                    "traitFromSource": "ENSG00000165025.grp_1.upstream.ENSG00000165025_CAGE11"
                  }
                },
                {
                  "studyLocusId": "28daa74db81bd521618ca8b71c048adf",
                  "confidence": "SuSiE fine-mapped credible set with in-sample LD",
                  "region": "chr9:89801787-91801787",
                  "chromosome": "9",
                  "position": 90799332,
                  "variant": {
                    "id": "9_90799332_G_T",
                    "chromosome": "9",
                    "position": 90799332
                  },
                  "study": {
                    "id": "twinsuk_ge_lcl_ensg00000165025",
                    "studyType": "eqtl",
                    "traitFromSource": "ENSG00000165025"
                  }
                },
                {
                  "studyLocusId": "292c3dd6ae84f6532539e620194cb609",
                  "confidence": "SuSiE fine-mapped credible set with in-sample LD",
                  "region": "chr9:89888571-91888571",
                  "chromosome": "9",
                  "position": 90809055,
                  "variant": {
                    "id": "9_90809055_G_A",
                    "chromosome": "9",
                    "position": 90809055
                  },
                  "study": {
                    "id": "gtex-v10_exon_esophagus_mucosa_ensg00000165025_15_9_90888515_90888627",
                    "studyType": "eqtl",
                    "traitFromSource": "ENSG00000165025.15_9_90888515_90888627"
                  }
                },
                {
                  "studyLocusId": "2be09afd71101297cbb565821fe27f42",
                  "confidence": "SuSiE fine-mapped credible set with in-sample LD",
                  "region": "chr9:89892483-91892483",
                  "chromosome": "9",
                  "position": 90896966,
                  "variant": {
                    "id": "9_90896966_G_A",
                    "chromosome": "9",
                    "position": 90896966
                  },
                  "study": {
                    "id": "gtex-v10_leafcutter_spleen_9_90888627_90895528_clu_48542__",
                    "studyType": "sqtl",
                    "traitFromSource": "9:90888627:90895528:clu_48542_+"
                  }
                },
                {
                  "studyLocusId": "308c109a32e81552067fb7c81b704b0d",
                  "confidence": "SuSiE fine-mapped credible set with in-sample LD",
                  "region": "chr9:89801787-91801787",
                  "chromosome": "9",
                  "position": 90938808,
                  "variant": {
                    "id": "9_90938808_C_T",
                    "chromosome": "9",
                    "position": 90938808
                  },
                  "study": {
                    "id": "blueprint_txrev_neutrophil_ensg00000165025_grp_1_upstream_ensg00000165025_cage11",
                    "studyType": "tuqtl",
                    "traitFromSource": "ENSG00000165025.grp_1.upstream.ENSG00000165025_CAGE11"
                  }
                },
                {
                  "studyLocusId": "31fa1ca32f5df58199bcbf0183bf92f9",
                  "confidence": "SuSiE fine-mapped credible set with in-sample LD",
                  "region": "chr9:89801787-91801787",
                  "chromosome": "9",
                  "position": 90805501,
                  "variant": {
                    "id": "9_90805501_A_T",
                    "chromosome": "9",
                    "position": 90805501
                  },
                  "study": {
                    "id": "cedar_microarray_neutrophil_cd15_ilmn_2059549",
                    "studyType": "eqtl",
                    "traitFromSource": "ILMN_2059549"
                  }
                },
                {
                  "studyLocusId": "37cff4e09fa846209ffdc787af0c6a95",
                  "confidence": "SuSiE fine-mapped credible set with in-sample LD",
                  "region": "chr9:89801787-91801787",
                  "chromosome": "9",
                  "position": 90801885,
                  "variant": {
                    "id": "9_90801885_C_T",
                    "chromosome": "9",
                    "position": 90801885
                  },
                  "study": {
                    "id": "gtex-v10_majiq_blood_ensg00000165025_t_90843858-90844315_90801893-90843858",
                    "studyType": "sqtl",
                    "traitFromSource": "ENSG00000165025:t:90843858-90844315:90801893-90843858"
                  }
                },
                {
                  "studyLocusId": "3b75e52e23164cfdcf8d9d55bb03f3f7",
                  "confidence": "SuSiE fine-mapped credible set with in-sample LD",
                  "region": "chr9:89801787-91801787",
                  "chromosome": "9",
                  "position": 90801885,
                  "variant": {
                    "id": "9_90801885_C_T",
                    "chromosome": "9",
                    "position": 90801885
                  },
                  "study": {
                    "id": "gtex-v10_txrev_lcl_ensg00000165025_grp_1_upstream_enst00000476708",
                    "studyType": "tuqtl",
                    "traitFromSource": "ENSG00000165025.grp_1.upstream.ENST00000476708"
                  }
                },
                {
                  "studyLocusId": "3f819648d0ac873a9267b92446b52bea",
                  "confidence": "SuSiE fine-mapped credible set with in-sample LD",
                  "region": "chr9:89801787-91801787",
                  "chromosome": "9",
                  "position": 90801885,
                  "variant": {
                    "id": "9_90801885_C_T",
                    "chromosome": "9",
                    "position": 90801885
                  },
                  "study": {
                    "id": "gtex-v10_majiq_lcl_ensg00000165025_t_90843858-90844315_90802039-90843858",
                    "studyType": "sqtl",
                    "traitFromSource": "ENSG00000165025:t:90843858-90844315:90802039-90843858"
                  }
                },
                {
                  "studyLocusId": "41417efdfb52a6cee8139f653fe1f911",
                  "confidence": "SuSiE fine-mapped credible set with in-sample LD",
                  "region": "chr9:89897038-91897038",
                  "chromosome": "9",
                  "position": 90813394,
                  "variant": {
                    "id": "9_90813394_T_G",
                    "chromosome": "9",
                    "position": 90813394
                  },
                  "study": {
                    "id": "gtex-v10_exon_skin_not_sun_exposed_ensg00000165025_15_9_90895528_90898549",
                    "studyType": "eqtl",
                    "traitFromSource": "ENSG00000165025.15_9_90895528_90898549"
                  }
                },
                {
                  "studyLocusId": "42e60cfcb60c1e345e162c597a51fbbb",
                  "confidence": "SuSiE fine-mapped credible set with in-sample LD",
                  "region": "chr9:89801787-91801787",
                  "chromosome": "9",
                  "position": 90778109,
                  "variant": {
                    "id": "9_90778109_T_C",
                    "chromosome": "9",
                    "position": 90778109
                  },
                  "study": {
                    "id": "gtex-v10_txrev_blood_ensg00000165025_grp_1_upstream_enst00000476708",
                    "studyType": "tuqtl",
                    "traitFromSource": "ENSG00000165025.grp_1.upstream.ENST00000476708"
                  }
                },
                {
                  "studyLocusId": "46cd130834099068c586e2ab1d48dba6",
                  "confidence": "SuSiE fine-mapped credible set with in-sample LD",
                  "region": "chr9:89801787-91801787",
                  "chromosome": "9",
                  "position": 90809055,
                  "variant": {
                    "id": "9_90809055_G_A",
                    "chromosome": "9",
                    "position": 90809055
                  },
                  "study": {
                    "id": "schmiedel_2018_ge_nk-cell_naive_ensg00000165025",
                    "studyType": "eqtl",
                    "traitFromSource": "ENSG00000165025"
                  }
                },
                {
                  "studyLocusId": "470681aa5ba4ae5f56288c4085a5c6b9",
                  "confidence": "SuSiE fine-mapped credible set with in-sample LD",
                  "region": "chr9:89801787-91801787",
                  "chromosome": "9",
                  "position": 90795728,
                  "variant": {
                    "id": "9_90795728_T_C",
                    "chromosome": "9",
                    "position": 90795728
                  },
                  "study": {
                    "id": "gtex-v10_ge_colon_sigmoid_ensg00000165025",
                    "studyType": "eqtl",
                    "traitFromSource": "ENSG00000165025"
                  }
                },
                {
                  "studyLocusId": "4784fac62721169383186dc2a3431704",
                  "confidence": "SuSiE fine-mapped credible set with in-sample LD",
                  "region": "chr9:89801787-91801787",
                  "chromosome": "9",
                  "position": 90805290,
                  "variant": {
                    "id": "9_90805290_G_A",
                    "chromosome": "9",
                    "position": 90805290
                  },
                  "study": {
                    "id": "gtex-v10_ge_lcl_ensg00000165025",
                    "studyType": "eqtl",
                    "traitFromSource": "ENSG00000165025"
                  }
                },
                {
                  "studyLocusId": "479a8295fe81c7bcc2670db712b61c82",
                  "confidence": "SuSiE fine-mapped credible set with in-sample LD",
                  "region": "chr9:89867165-91867165",
                  "chromosome": "9",
                  "position": 90804124,
                  "variant": {
                    "id": "9_90804124_A_G",
                    "chromosome": "9",
                    "position": 90804124
                  },
                  "study": {
                    "id": "twinsuk_exon_blood_ensg00000165025_15_9_90867131_90867199",
                    "studyType": "eqtl",
                    "traitFromSource": "ENSG00000165025.15_9_90867131_90867199"
                  }
                },
                {
                  "studyLocusId": "49714f20696f41aaba20482172630c80",
                  "confidence": "SuSiE fine-mapped credible set with in-sample LD",
                  "region": "chr9:89892483-91892483",
                  "chromosome": "9",
                  "position": 90896572,
                  "variant": {
                    "id": "9_90896572_A_G",
                    "chromosome": "9",
                    "position": 90896572
                  },
                  "study": {
                    "id": "gtex-v10_leafcutter_lcl_9_90888627_90896339_clu_42794__",
                    "studyType": "sqtl",
                    "traitFromSource": "9:90888627:90896339:clu_42794_+"
                  }
                },
                {
                  "studyLocusId": "4b14c099f05a0ca4bd7d1362da6c4050",
                  "confidence": "SuSiE fine-mapped credible set with in-sample LD",
                  "region": "chr9:89801787-91801787",
                  "chromosome": "9",
                  "position": 90805221,
                  "variant": {
                    "id": "9_90805221_T_A",
                    "chromosome": "9",
                    "position": 90805221
                  },
                  "study": {
                    "id": "gtex-v10_tx_lcl_enst00000375746",
                    "studyType": "eqtl",
                    "traitFromSource": "ENST00000375746"
                  }
                },
                {
                  "studyLocusId": "4bc67836a7b8864cd6ac20862fc33e58",
                  "confidence": "SuSiE fine-mapped credible set with in-sample LD",
                  "region": "chr9:89801787-91801787",
                  "chromosome": "9",
                  "position": 90805450,
                  "variant": {
                    "id": "9_90805450_G_A",
                    "chromosome": "9",
                    "position": 90805450
                  },
                  "study": {
                    "id": "fairfax_2014_microarray_monocyte_naive_ilmn_2059549",
                    "studyType": "eqtl",
                    "traitFromSource": "ILMN_2059549"
                  }
                },
                {
                  "studyLocusId": "4bd63f730046010e3908df283621c465",
                  "confidence": "SuSiE fine-mapped credible set with in-sample LD",
                  "region": "chr9:89897038-91897038",
                  "chromosome": "9",
                  "position": 90877308,
                  "variant": {
                    "id": "9_90877308_A_G",
                    "chromosome": "9",
                    "position": 90877308
                  },
                  "study": {
                    "id": "hipsci_exon_ipsc_ensg00000165025_15_9_90895528_90898549",
                    "studyType": "eqtl",
                    "traitFromSource": "ENSG00000165025.15_9_90895528_90898549"
                  }
                },
                {
                  "studyLocusId": "4ebf29933e263908cdae769cf3f5f193",
                  "confidence": "SuSiE fine-mapped credible set with in-sample LD",
                  "region": "chr9:89801787-91801787",
                  "chromosome": "9",
                  "position": 90805221,
                  "variant": {
                    "id": "9_90805221_T_A",
                    "chromosome": "9",
                    "position": 90805221
                  },
                  "study": {
                    "id": "schmiedel_2018_ge_nk-cell_naive_ensg00000165025",
                    "studyType": "eqtl",
                    "traitFromSource": "ENSG00000165025"
                  }
                },
                {
                  "studyLocusId": "4ef57df72ee60c7d93c91013935e3c6f",
                  "confidence": "SuSiE fine-mapped credible set with in-sample LD",
                  "region": "chr9:89801787-91801787",
                  "chromosome": "9",
                  "position": 90861059,
                  "variant": {
                    "id": "9_90861059_A_T",
                    "chromosome": "9",
                    "position": 90861059
                  },
                  "study": {
                    "id": "quach_2016_ge_monocyte_naive_ensg00000165025",
                    "studyType": "eqtl",
                    "traitFromSource": "ENSG00000165025"
                  }
                },
                {
                  "studyLocusId": "54b121642ba1c177f391235c4dc87a2b",
                  "confidence": "SuSiE fine-mapped credible set with in-sample LD",
                  "region": "chr9:89801787-91801787",
                  "chromosome": "9",
                  "position": 90805221,
                  "variant": {
                    "id": "9_90805221_T_A",
                    "chromosome": "9",
                    "position": 90805221
                  },
                  "study": {
                    "id": "blueprint_ge_neutrophil_ensg00000165025",
                    "studyType": "eqtl",
                    "traitFromSource": "ENSG00000165025"
                  }
                },
                {
                  "studyLocusId": "56438aaad4ad94cbd1eca4d19794a432",
                  "confidence": "SuSiE fine-mapped credible set with in-sample LD",
                  "region": "chr9:89801787-91801787",
                  "chromosome": "9",
                  "position": 90811260,
                  "variant": {
                    "id": "9_90811260_G_A",
                    "chromosome": "9",
                    "position": 90811260
                  },
                  "study": {
                    "id": "gtex-v10_ge_skin_sun_exposed_ensg00000165025",
                    "studyType": "eqtl",
                    "traitFromSource": "ENSG00000165025"
                  }
                },
                {
                  "studyLocusId": "56bbbb52508201db72f9c77ed715073d",
                  "confidence": "SuSiE fine-mapped credible set with in-sample LD",
                  "region": "chr9:89892483-91892483",
                  "chromosome": "9",
                  "position": 90756510,
                  "variant": {
                    "id": "9_90756510_C_T",
                    "chromosome": "9",
                    "position": 90756510
                  },
                  "study": {
                    "id": "quach_2016_leafcutter_monocyte_naive_9_90888627_90895528_clu_45483__",
                    "studyType": "sqtl",
                    "traitFromSource": "9:90888627:90895528:clu_45483_+"
                  }
                },
                {
                  "studyLocusId": "5a43c487cb6820848ccd5462f2a6865c",
                  "confidence": "SuSiE fine-mapped credible set with in-sample LD",
                  "region": "chr9:89883734-91883734",
                  "chromosome": "9",
                  "position": 90887733,
                  "variant": {
                    "id": "9_90887733_T_A",
                    "chromosome": "9",
                    "position": 90887733
                  },
                  "study": {
                    "id": "nedelec_2016_leafcutter_macrophage_naive_9_90878953_90888515_clu_35479__",
                    "studyType": "sqtl",
                    "traitFromSource": "9:90878953:90888515:clu_35479_+"
                  }
                },
                {
                  "studyLocusId": "5b76b55f857b732f5b20a3a10986e8d8",
                  "confidence": "SuSiE fine-mapped credible set with in-sample LD",
                  "region": "chr9:89869651-91869651",
                  "chromosome": "9",
                  "position": 90797195,
                  "variant": {
                    "id": "9_90797195_C_A",
                    "chromosome": "9",
                    "position": 90797195
                  },
                  "study": {
                    "id": "gtex-v10_leafcutter_heart_atrial_appendage_9_90865097_90867131_clu_50069__",
                    "studyType": "sqtl",
                    "traitFromSource": "9:90865097:90867131:clu_50069_+"
                  }
                },
                {
                  "studyLocusId": "5b776bc0d4e47269483fa539ec7b476a",
                  "confidence": "SuSiE fine-mapped credible set with in-sample LD",
                  "region": "chr9:89853900-91853900",
                  "chromosome": "9",
                  "position": 90846060,
                  "variant": {
                    "id": "9_90846060_G_A",
                    "chromosome": "9",
                    "position": 90846060
                  },
                  "study": {
                    "id": "quach_2016_leafcutter_monocyte_r848_9_90846057_90862206_clu_45481__",
                    "studyType": "sqtl",
                    "traitFromSource": "9:90846057:90862206:clu_45481_+"
                  }
                },
                {
                  "studyLocusId": "5c7c0799ff588a07ef72ec4ff6066ae4",
                  "confidence": "SuSiE fine-mapped credible set with in-sample LD",
                  "region": "chr9:89801787-91801787",
                  "chromosome": "9",
                  "position": 90867348,
                  "variant": {
                    "id": "9_90867348_T_C",
                    "chromosome": "9",
                    "position": 90867348
                  },
                  "study": {
                    "id": "gtex-v10_ge_skin_sun_exposed_ensg00000165025",
                    "studyType": "eqtl",
                    "traitFromSource": "ENSG00000165025"
                  }
                },
                {
                  "studyLocusId": "5d2a0ef882ca2d49df9dab7b550927ec",
                  "confidence": "SuSiE fine-mapped credible set with in-sample LD",
                  "region": "chr9:89801787-91801787",
                  "chromosome": "9",
                  "position": 90801885,
                  "variant": {
                    "id": "9_90801885_C_T",
                    "chromosome": "9",
                    "position": 90801885
                  },
                  "study": {
                    "id": "gtex-v10_tx_blood_enst00000476708",
                    "studyType": "eqtl",
                    "traitFromSource": "ENST00000476708"
                  }
                },
                {
                  "studyLocusId": "5ea6d92e8bcd983703c8b986835c3d3f",
                  "confidence": "SuSiE fine-mapped credible set with in-sample LD",
                  "region": "chr9:89801787-91801787",
                  "chromosome": "9",
                  "position": 90801885,
                  "variant": {
                    "id": "9_90801885_C_T",
                    "chromosome": "9",
                    "position": 90801885
                  },
                  "study": {
                    "id": "geuvadis_tx_lcl_enst00000476708",
                    "studyType": "eqtl",
                    "traitFromSource": "ENST00000476708"
                  }
                },
                {
                  "studyLocusId": "608bb21fb9da7bfb1c51acfecb15d014",
                  "confidence": "SuSiE fine-mapped credible set with in-sample LD",
                  "region": "chr9:89801787-91801787",
                  "chromosome": "9",
                  "position": 90896572,
                  "variant": {
                    "id": "9_90896572_A_G",
                    "chromosome": "9",
                    "position": 90896572
                  },
                  "study": {
                    "id": "gtex-v10_majiq_lcl_ensg00000165025_s_90888515-90888627_90888627-90896339",
                    "studyType": "sqtl",
                    "traitFromSource": "ENSG00000165025:s:90888515-90888627:90888627-90896339"
                  }
                },
                {
                  "studyLocusId": "6473511c8855027920a831a57fe5b00e",
                  "confidence": "SuSiE fine-mapped credible set with in-sample LD",
                  "region": "chr9:89801787-91801787",
                  "chromosome": "9",
                  "position": 90792158,
                  "variant": {
                    "id": "9_90792158_C_T",
                    "chromosome": "9",
                    "position": 90792158
                  },
                  "study": {
                    "id": "quach_2016_ge_monocyte_r848_ensg00000165025",
                    "studyType": "eqtl",
                    "traitFromSource": "ENSG00000165025"
                  }
                },
                {
                  "studyLocusId": "650d091c54ce9db207edd82d38fb5305",
                  "confidence": "SuSiE fine-mapped credible set with in-sample LD",
                  "region": "chr9:89888571-91888571",
                  "chromosome": "9",
                  "position": 90801710,
                  "variant": {
                    "id": "9_90801710_G_C",
                    "chromosome": "9",
                    "position": 90801710
                  },
                  "study": {
                    "id": "blueprint_exon_neutrophil_ensg00000165025_15_9_90888515_90888627",
                    "studyType": "eqtl",
                    "traitFromSource": "ENSG00000165025.15_9_90888515_90888627"
                  }
                },
                {
                  "studyLocusId": "65990290b1458c611119faaae914e912",
                  "confidence": "SuSiE fine-mapped credible set with in-sample LD",
                  "region": "chr9:89869651-91869651",
                  "chromosome": "9",
                  "position": 90867507,
                  "variant": {
                    "id": "9_90867507_C_G",
                    "chromosome": "9",
                    "position": 90867507
                  },
                  "study": {
                    "id": "gtex-v10_leafcutter_esophagus_mucosa_9_90865097_90874204_clu_52515__",
                    "studyType": "sqtl",
                    "traitFromSource": "9:90865097:90874204:clu_52515_+"
                  }
                },
                {
                  "studyLocusId": "67ad75fe730f170afcc90acd08b34eb3",
                  "confidence": "SuSiE fine-mapped credible set with in-sample LD",
                  "region": "chr9:89883734-91883734",
                  "chromosome": "9",
                  "position": 90887733,
                  "variant": {
                    "id": "9_90887733_T_A",
                    "chromosome": "9",
                    "position": 90887733
                  },
                  "study": {
                    "id": "quach_2016_leafcutter_monocyte_pam3csk4_9_90878953_90888515_clu_45482__",
                    "studyType": "sqtl",
                    "traitFromSource": "9:90878953:90888515:clu_45482_+"
                  }
                },
                {
                  "studyLocusId": "6ba139d35f99b83e2ccd1a4bcce2fb53",
                  "confidence": "SuSiE fine-mapped credible set with in-sample LD",
                  "region": "chr9:89801787-91801787",
                  "chromosome": "9",
                  "position": 90810813,
                  "variant": {
                    "id": "9_90810813_C_T",
                    "chromosome": "9",
                    "position": 90810813
                  },
                  "study": {
                    "id": "gtex-v10_ge_thyroid_ensg00000165025",
                    "studyType": "eqtl",
                    "traitFromSource": "ENSG00000165025"
                  }
                },
                {
                  "_truncated": "(Showing 50 of 126 rows)"
                }
              ],
              "total_count": 126,
              "filtered_count": 125
            }
          }
        }
      },
      "AXL": {
        "symbol": "AXL",
        "ensembl_id": "ENSG00000167601",
        "program": "MICROGLIAL_IMMUNE",
        "uffelmann_2026_lead_snp": {
          "gene": "AXL",
          "program": "MICROGLIAL_IMMUNE",
          "variant_id": "19:41734958:G:T",
          "rsid": "rs12979764",
          "chr": "19",
          "pos_hg19": 41734958,
          "effect_allele": "T",
          "other_allele": "G",
          "eaf": 0.5428,
          "beta": 0.0301,
          "or": 1.0305575845593566,
          "se": 0.0052,
          "z": 5.788461538461538,
          "chisq": 33.50628698224852,
          "p_value": 7.472e-09,
          "neff": 383046.0,
          "n_case": 103954,
          "n_control": 1588520,
          "n_proxy_case": 59259,
          "n_proxy_control": 433054,
          "n_gws_in_window": 2
        },
        "open_targets_l2g": {
          "max_l2g_score": null,
          "study_id": null,
          "lead_variant_b38": null,
          "rsid": null,
          "credible_set_p": null
        },
        "gtex_v10_median_tpm": {
          "Brain_Cortex": 16.8525,
          "Brain_Frontal_Cortex_BA9": 13.6106,
          "Brain_Hippocampus": 8.18824,
          "Brain_Cerebellum": 8.99379,
          "Whole_Blood": 0.229375,
          "Spleen": 38.4381,
          "Cells_EBV_transformed_lymphocytes": 0.347666
        },
        "smr_and_colocalization": {
          "best_overall_smr": {
            "tissue": "Brain_Cortex",
            "n_matched_eqtls": 75,
            "top_smr_rsid": "rs12979764",
            "pos_hg19": 41734958,
            "beta_gwas": 0.0301,
            "p_gwas": 7.472e-09,
            "nes_eqtl": 0.12027209252119064,
            "p_eqtl": 1.4663622803898332e-06,
            "b_smr": 0.25027,
            "z_smr": 3.7021,
            "t_smr": 13.7054,
            "p_smr": 0.00021384428559815115,
            "coloc_pp_h4_cis": 0.9021,
            "coloc_pp_h3_cis": 0.0969,
            "coloc_pp_h4_local_25kb": 0.9239
          },
          "best_brain_smr": {
            "tissue": "Brain_Cortex",
            "n_matched_eqtls": 75,
            "top_smr_rsid": "rs12979764",
            "pos_hg19": 41734958,
            "beta_gwas": 0.0301,
            "p_gwas": 7.472e-09,
            "nes_eqtl": 0.12027209252119064,
            "p_eqtl": 1.4663622803898332e-06,
            "b_smr": 0.25027,
            "z_smr": 3.7021,
            "t_smr": 13.7054,
            "p_smr": 0.00021384428559815115,
            "coloc_pp_h4_cis": 0.9021,
            "coloc_pp_h3_cis": 0.0969,
            "coloc_pp_h4_local_25kb": 0.9239
          },
          "best_immune_smr": {
            "tissue": "Spleen",
            "n_matched_eqtls": 4,
            "top_smr_rsid": "rs3826715",
            "pos_hg19": 41749048,
            "beta_gwas": 0.0041,
            "p_gwas": 0.8076,
            "nes_eqtl": 0.3234371840953827,
            "p_eqtl": 9.355733631956977e-05,
            "b_smr": 0.01268,
            "z_smr": 0.2421,
            "t_smr": 0.0586,
            "p_smr": 0.8086739130796605,
            "coloc_pp_h4_cis": 0.0023,
            "coloc_pp_h3_cis": 0.0,
            "coloc_pp_h4_local_25kb": 0.0023
          },
          "by_tissue": {
            "Brain_Hippocampus": {
              "tissue": "Brain_Hippocampus",
              "n_matched_eqtls": 21,
              "top_smr_rsid": "rs12979764",
              "pos_hg19": 41734958,
              "beta_gwas": 0.0301,
              "p_gwas": 7.472e-09,
              "nes_eqtl": 0.16420191526412964,
              "p_eqtl": 1.9168034668276913e-05,
              "b_smr": 0.18331,
              "z_smr": 3.4385,
              "t_smr": 11.8233,
              "p_smr": 0.0005849526603329603,
              "coloc_pp_h4_cis": 0.7161,
              "coloc_pp_h3_cis": 0.2774,
              "coloc_pp_h4_local_25kb": 0.7179
            },
            "Brain_Frontal_Cortex_BA9": {
              "tissue": "Brain_Frontal_Cortex_BA9",
              "n_matched_eqtls": 7,
              "top_smr_rsid": "rs12975585",
              "pos_hg19": 41770231,
              "beta_gwas": 0.0224,
              "p_gwas": 5.615e-05,
              "nes_eqtl": 0.08997103571891785,
              "p_eqtl": 9.90021518295963e-06,
              "b_smr": 0.24897,
              "z_smr": 2.9949,
              "t_smr": 8.9695,
              "p_smr": 0.0027453112550626844,
              "coloc_pp_h4_cis": 0.8343,
              "coloc_pp_h3_cis": 0.0022,
              "coloc_pp_h4_local_25kb": 0.8582
            },
            "Spleen": {
              "tissue": "Spleen",
              "n_matched_eqtls": 4,
              "top_smr_rsid": "rs3826715",
              "pos_hg19": 41749048,
              "beta_gwas": 0.0041,
              "p_gwas": 0.8076,
              "nes_eqtl": 0.3234371840953827,
              "p_eqtl": 9.355733631956977e-05,
              "b_smr": 0.01268,
              "z_smr": 0.2421,
              "t_smr": 0.0586,
              "p_smr": 0.8086739130796605,
              "coloc_pp_h4_cis": 0.0023,
              "coloc_pp_h3_cis": 0.0,
              "coloc_pp_h4_local_25kb": 0.0023
            },
            "Brain_Cerebellum": {
              "tissue": "Brain_Cerebellum",
              "n_matched_eqtls": 75,
              "top_smr_rsid": "rs4802113",
              "pos_hg19": 41740895,
              "beta_gwas": 0.0283,
              "p_gwas": 5.52e-08,
              "nes_eqtl": 0.12030331045389175,
              "p_eqtl": 7.441674036345127e-06,
              "b_smr": 0.23524,
              "z_smr": 3.4591,
              "t_smr": 11.9656,
              "p_smr": 0.0005419065775814811,
              "coloc_pp_h4_cis": 0.0644,
              "coloc_pp_h3_cis": 0.9315,
              "coloc_pp_h4_local_25kb": 0.0646
            },
            "Brain_Cortex": {
              "tissue": "Brain_Cortex",
              "n_matched_eqtls": 75,
              "top_smr_rsid": "rs12979764",
              "pos_hg19": 41734958,
              "beta_gwas": 0.0301,
              "p_gwas": 7.472e-09,
              "nes_eqtl": 0.12027209252119064,
              "p_eqtl": 1.4663622803898332e-06,
              "b_smr": 0.25027,
              "z_smr": 3.7021,
              "t_smr": 13.7054,
              "p_smr": 0.00021384428559815115,
              "coloc_pp_h4_cis": 0.9021,
              "coloc_pp_h3_cis": 0.0969,
              "coloc_pp_h4_local_25kb": 0.9239
            }
          }
        },
        "open_targets_druggability": {
          "target": {
            "id": "ENSG00000167601",
            "approvedSymbol": "AXL",
            "tractability": [
              {
                "modality": "SM",
                "label": "Approved Drug",
                "value": true
              },
              {
                "modality": "SM",
                "label": "Advanced Clinical",
                "value": false
              },
              {
                "modality": "SM",
                "label": "Phase 1 Clinical",
                "value": false
              },
              {
                "modality": "SM",
                "label": "Structure with Ligand",
                "value": true
              },
              {
                "modality": "SM",
                "label": "High-Quality Ligand",
                "value": true
              },
              {
                "modality": "SM",
                "label": "High-Quality Pocket",
                "value": false
              },
              {
                "modality": "SM",
                "label": "Med-Quality Pocket",
                "value": false
              },
              {
                "modality": "SM",
                "label": "Druggable Family",
                "value": true
              },
              {
                "modality": "AB",
                "label": "Approved Drug",
                "value": false
              },
              {
                "modality": "AB",
                "label": "Advanced Clinical",
                "value": false
              },
              {
                "modality": "AB",
                "label": "Phase 1 Clinical",
                "value": false
              },
              {
                "modality": "AB",
                "label": "UniProt loc high conf",
                "value": true
              },
              {
                "modality": "AB",
                "label": "GO CC high conf",
                "value": true
              },
              {
                "modality": "AB",
                "label": "UniProt loc med conf",
                "value": false
              },
              {
                "modality": "AB",
                "label": "UniProt SigP or TMHMM",
                "value": true
              },
              {
                "modality": "AB",
                "label": "GO CC med conf",
                "value": false
              },
              {
                "modality": "AB",
                "label": "Human Protein Atlas loc",
                "value": true
              },
              {
                "modality": "PR",
                "label": "Approved Drug",
                "value": false
              },
              {
                "modality": "PR",
                "label": "Advanced Clinical",
                "value": false
              },
              {
                "modality": "PR",
                "label": "Phase 1 Clinical",
                "value": false
              },
              {
                "modality": "PR",
                "label": "Literature",
                "value": false
              },
              {
                "modality": "PR",
                "label": "UniProt Ubiquitination",
                "value": true
              },
              {
                "modality": "PR",
                "label": "Database Ubiquitination",
                "value": true
              },
              {
                "modality": "PR",
                "label": "Half-life Data",
                "value": false
              },
              {
                "modality": "PR",
                "label": "Small Molecule Binder",
                "value": true
              },
              {
                "modality": "OC",
                "label": "Approved Drug",
                "value": false
              },
              {
                "modality": "OC",
                "label": "Advanced Clinical",
                "value": true
              },
              {
                "modality": "OC",
                "label": "Phase 1 Clinical",
                "value": false
              }
            ],
            "safetyLiabilities": [
              {
                "event": "coronary artery disease",
                "eventId": null,
                "biosamples": [],
                "effects": [],
                "studies": [
                  {
                    "name": "glatiramer acetate induced effect",
                    "type": "clinical",
                    "description": "Genetic variation linked to this safety liability: 19_41251001_G_T,T, 19_41251001_G_G,G, 19_41251001_G_G,T"
                  }
                ],
                "datasource": "ClinPGx"
              }
            ],
            "geneticConstraint": [
              {
                "constraintType": "syn",
                "exp": 473.6600036621094,
                "obs": 455,
                "score": 0.5115000009536743,
                "oe": 0.9606099724769592
              },
              {
                "constraintType": "mis",
                "exp": 1188.5,
                "obs": 1024,
                "score": 2.035399913787842,
                "oe": 0.8615700006484985
              },
              {
                "constraintType": "lof",
                "exp": 104.48999786376953,
                "obs": 52,
                "score": 4.4990001697442494e-06,
                "oe": 0.49764999747276306
              }
            ]
          }
        },
        "open_targets_qtl_coloc_sets": {
          "target": {
            "approvedSymbol": "AXL",
            "genomicLocation": {
              "chromosome": "19",
              "start": 41218934,
              "end": 41261766
            },
            "credibleSets": {
              "count": 155,
              "rows": [
                {
                  "studyLocusId": "013d7d9e51ecf98fe2f8dd7123dcee97",
                  "confidence": "SuSiE fine-mapped credible set with in-sample LD",
                  "region": "chr19:40219223-42219223",
                  "chromosome": "19",
                  "position": 41242248,
                  "variant": {
                    "id": "19_41242248_A_G",
                    "chromosome": "19",
                    "position": 41242248
                  },
                  "study": {
                    "id": "gtex-v10_txrev_artery_tibial_ensg00000167601_grp_2_contained_enst00000359092",
                    "studyType": "tuqtl",
                    "traitFromSource": "ENSG00000167601.grp_2.contained.ENST00000359092"
                  }
                },
                {
                  "studyLocusId": "0674e2768efec5552d644ac5a233b113",
                  "confidence": "SuSiE fine-mapped credible set with in-sample LD",
                  "region": "chr19:40258082-42258082",
                  "chromosome": "19",
                  "position": 41256620,
                  "variant": {
                    "id": "19_41256620_A_G",
                    "chromosome": "19",
                    "position": 41256620
                  },
                  "study": {
                    "id": "gtex-v10_leafcutter_adipose_visceral_19_41256615_41257493_clu_53319__",
                    "studyType": "sqtl",
                    "traitFromSource": "19:41256615:41257493:clu_53319_+"
                  }
                },
                {
                  "studyLocusId": "075c48e1ad964f2bbd8acdf715638411",
                  "confidence": "SuSiE fine-mapped credible set with in-sample LD",
                  "region": "chr19:40219223-42219223",
                  "chromosome": "19",
                  "position": 41219885,
                  "variant": {
                    "id": "19_41219885_G_C",
                    "chromosome": "19",
                    "position": 41219885
                  },
                  "study": {
                    "id": "fairfax_2014_microarray_monocyte_ifn24_ilmn_2364521",
                    "studyType": "eqtl",
                    "traitFromSource": "ILMN_2364521"
                  }
                },
                {
                  "studyLocusId": "089995cd487b75db9ee7da2116595d44",
                  "confidence": "SuSiE fine-mapped credible set with in-sample LD",
                  "region": "chr19:40253653-42253653",
                  "chromosome": "19",
                  "position": 41250133,
                  "variant": {
                    "id": "19_41250133_T_G",
                    "chromosome": "19",
                    "position": 41250133
                  },
                  "study": {
                    "id": "gtex-v10_exon_colon_sigmoid_ensg00000167601_12_19_41253599_41253708",
                    "studyType": "eqtl",
                    "traitFromSource": "ENSG00000167601.12_19_41253599_41253708"
                  }
                },
                {
                  "studyLocusId": "09b2c74a314435b0da763dcba5d74d6b",
                  "confidence": "SuSiE fine-mapped credible set with in-sample LD",
                  "region": "chr19:40219223-42219223",
                  "chromosome": "19",
                  "position": 41247877,
                  "variant": {
                    "id": "19_41247877_A_G",
                    "chromosome": "19",
                    "position": 41247877
                  },
                  "study": {
                    "id": "gtex-v10_tx_esophagus_muscularis_enst00000359092",
                    "studyType": "eqtl",
                    "traitFromSource": "ENST00000359092"
                  }
                },
                {
                  "studyLocusId": "0b2172c2d83459f2bb44b6f57b7b18dd",
                  "confidence": "SuSiE fine-mapped credible set with in-sample LD",
                  "region": "chr19:40220747-42220747",
                  "chromosome": "19",
                  "position": 41250133,
                  "variant": {
                    "id": "19_41250133_T_G",
                    "chromosome": "19",
                    "position": 41250133
                  },
                  "study": {
                    "id": "gtex-v10_exon_esophagus_gej_ensg00000167601_12_19_41220636_41220858",
                    "studyType": "eqtl",
                    "traitFromSource": "ENSG00000167601.12_19_41220636_41220858"
                  }
                },
                {
                  "studyLocusId": "0f6f4798f64e1643f4a93c296438f01b",
                  "confidence": "SuSiE fine-mapped credible set with in-sample LD",
                  "region": "chr19:40219223-42219223",
                  "chromosome": "19",
                  "position": 41246489,
                  "variant": {
                    "id": "19_41246489_G_GC",
                    "chromosome": "19",
                    "position": 41246489
                  },
                  "study": {
                    "id": "gtex-v10_ge_brain_cerebellum_ensg00000167601",
                    "studyType": "eqtl",
                    "traitFromSource": "ENSG00000167601"
                  }
                },
                {
                  "studyLocusId": "111e2731153a7b81a5127ff926918867",
                  "confidence": "SuSiE fine-mapped credible set with in-sample LD",
                  "region": "chr19:40219223-42219223",
                  "chromosome": "19",
                  "position": 41300742,
                  "variant": {
                    "id": "19_41300742_C_T",
                    "chromosome": "19",
                    "position": 41300742
                  },
                  "study": {
                    "id": "gtex-v10_tx_fibroblast_enst00000359092",
                    "studyType": "eqtl",
                    "traitFromSource": "ENST00000359092"
                  }
                },
                {
                  "studyLocusId": "113a8b6e8f057a91983356f73c80a45f",
                  "confidence": "SuSiE fine-mapped credible set with in-sample LD",
                  "region": "chr19:40241099-42241099",
                  "chromosome": "19",
                  "position": 41239509,
                  "variant": {
                    "id": "19_41239509_C_T",
                    "chromosome": "19",
                    "position": 41239509
                  },
                  "study": {
                    "id": "gencord_leafcutter_fibroblast_19_41239314_41242883_clu_35355__",
                    "studyType": "sqtl",
                    "traitFromSource": "19:41239314:41242883:clu_35355_+"
                  }
                },
                {
                  "studyLocusId": "12a6800f5e2e13a840c3ce639ae0fae9",
                  "confidence": "SuSiE fine-mapped credible set with in-sample LD",
                  "region": "chr19:40220747-42220747",
                  "chromosome": "19",
                  "position": 41237024,
                  "variant": {
                    "id": "19_41237024_G_A",
                    "chromosome": "19",
                    "position": 41237024
                  },
                  "study": {
                    "id": "quach_2016_exon_monocyte_iav_ensg00000167601_12_19_41220636_41220858",
                    "studyType": "eqtl",
                    "traitFromSource": "ENSG00000167601.12_19_41220636_41220858"
                  }
                },
                {
                  "studyLocusId": "146d638e806355214dd69342012abbbe",
                  "confidence": "SuSiE fine-mapped credible set with in-sample LD",
                  "region": "chr19:40219223-42219223",
                  "chromosome": "19",
                  "position": 41333726,
                  "variant": {
                    "id": "19_41333726_T_C",
                    "chromosome": "19",
                    "position": 41333726
                  },
                  "study": {
                    "id": "gtex-v10_tx_adipose_subcutaneous_enst00000301178",
                    "studyType": "eqtl",
                    "traitFromSource": "ENST00000301178"
                  }
                },
                {
                  "studyLocusId": "181a544895c188a9d5bc6a0073bf9811",
                  "confidence": "SuSiE fine-mapped credible set with in-sample LD",
                  "region": "chr19:40219223-42219223",
                  "chromosome": "19",
                  "position": 41246489,
                  "variant": {
                    "id": "19_41246489_G_GC",
                    "chromosome": "19",
                    "position": 41246489
                  },
                  "study": {
                    "id": "gtex-v10_majiq_adipose_subcutaneous_ensg00000167601_s_41239164-41239314_41239314-41242883",
                    "studyType": "sqtl",
                    "traitFromSource": "ENSG00000167601:s:41239164-41239314:41239314-41242883"
                  }
                },
                {
                  "studyLocusId": "1952e541c4a263dd7fa12a6182eadbe4",
                  "confidence": "SuSiE fine-mapped credible set with in-sample LD",
                  "region": "chr19:40219223-42219223",
                  "chromosome": "19",
                  "position": 41284917,
                  "variant": {
                    "id": "19_41284917_C_A",
                    "chromosome": "19",
                    "position": 41284917
                  },
                  "study": {
                    "id": "gtex-v10_txrev_fibroblast_ensg00000167601_grp_1_downstream_enst00000301178",
                    "studyType": "tuqtl",
                    "traitFromSource": "ENSG00000167601.grp_1.downstream.ENST00000301178"
                  }
                },
                {
                  "studyLocusId": "230f04173bf755f828a313da0f995538",
                  "confidence": "SuSiE fine-mapped credible set with in-sample LD",
                  "region": "chr19:40257052-42257052",
                  "chromosome": "19",
                  "position": 41252142,
                  "variant": {
                    "id": "19_41252142_T_A",
                    "chromosome": "19",
                    "position": 41252142
                  },
                  "study": {
                    "id": "hipsci_leafcutter_ipsc_19_41256615_41257493_clu_15361_-",
                    "studyType": "sqtl",
                    "traitFromSource": "19:41256615:41257493:clu_15361_-"
                  }
                },
                {
                  "studyLocusId": "285e5143bc2744332e8a7c748e06e856",
                  "confidence": "SuSiE fine-mapped credible set with in-sample LD",
                  "region": "chr19:40257052-42257052",
                  "chromosome": "19",
                  "position": 41256794,
                  "variant": {
                    "id": "19_41256794_TA_T",
                    "chromosome": "19",
                    "position": 41256794
                  },
                  "study": {
                    "id": "gtex-v10_leafcutter_vagina_19_41256611_41257493_clu_44773__",
                    "studyType": "sqtl",
                    "traitFromSource": "19:41256611:41257493:clu_44773_+"
                  }
                },
                {
                  "studyLocusId": "29dfaa4062ccad00c6527fa6b107fce2",
                  "confidence": "SuSiE fine-mapped credible set with in-sample LD",
                  "region": "chr19:40241099-42241099",
                  "chromosome": "19",
                  "position": 41239509,
                  "variant": {
                    "id": "19_41239509_C_T",
                    "chromosome": "19",
                    "position": 41239509
                  },
                  "study": {
                    "id": "gtex-v10_leafcutter_fibroblast_19_41239314_41242883_clu_43847__",
                    "studyType": "sqtl",
                    "traitFromSource": "19:41239314:41242883:clu_43847_+"
                  }
                },
                {
                  "studyLocusId": "2e095322a7eacaeb28b77f0114ec93ca",
                  "confidence": "SuSiE fine-mapped credible set with in-sample LD",
                  "region": "chr19:40219223-42219223",
                  "chromosome": "19",
                  "position": 41226518,
                  "variant": {
                    "id": "19_41226518_T_C",
                    "chromosome": "19",
                    "position": 41226518
                  },
                  "study": {
                    "id": "gtex-v10_tx_nerve_tibial_enst00000593513",
                    "studyType": "eqtl",
                    "traitFromSource": "ENST00000593513"
                  }
                },
                {
                  "studyLocusId": "2f6b4005b994856b4cdda77686155286",
                  "confidence": "SuSiE fine-mapped credible set with in-sample LD",
                  "region": "chr19:40219223-42219223",
                  "chromosome": "19",
                  "position": 41264326,
                  "variant": {
                    "id": "19_41264326_A_T",
                    "chromosome": "19",
                    "position": 41264326
                  },
                  "study": {
                    "id": "gtex-v10_majiq_esophagus_gej_ensg00000167601_t_41230967-41231047_41222056-41230967",
                    "studyType": "sqtl",
                    "traitFromSource": "ENSG00000167601:t:41230967-41231047:41222056-41230967"
                  }
                },
                {
                  "studyLocusId": "31ca21de10ac94ccae351d94eb37b6bf",
                  "confidence": "SuSiE fine-mapped credible set with in-sample LD",
                  "region": "chr19:40219223-42219223",
                  "chromosome": "19",
                  "position": 41227240,
                  "variant": {
                    "id": "19_41227240_G_C",
                    "chromosome": "19",
                    "position": 41227240
                  },
                  "study": {
                    "id": "gtex-v10_tx_artery_aorta_enst00000593513",
                    "studyType": "eqtl",
                    "traitFromSource": "ENST00000593513"
                  }
                },
                {
                  "studyLocusId": "32010a4215f4d2cff74e3a579caa206d",
                  "confidence": "SuSiE fine-mapped credible set with in-sample LD",
                  "region": "chr19:40259878-42259878",
                  "chromosome": "19",
                  "position": 41256961,
                  "variant": {
                    "id": "19_41256961_A_T",
                    "chromosome": "19",
                    "position": 41256961
                  },
                  "study": {
                    "id": "gtex-v10_exon_nerve_tibial_ensg00000167601_12_19_41259553_41260204",
                    "studyType": "eqtl",
                    "traitFromSource": "ENSG00000167601.12_19_41259553_41260204"
                  }
                },
                {
                  "studyLocusId": "33194766e29fe9720b423dce3eb46c14",
                  "confidence": "SuSiE fine-mapped credible set with in-sample LD",
                  "region": "chr19:40219223-42219223",
                  "chromosome": "19",
                  "position": 41239535,
                  "variant": {
                    "id": "19_41239535_G_A",
                    "chromosome": "19",
                    "position": 41239535
                  },
                  "study": {
                    "id": "quach_2016_ge_monocyte_lps_ensg00000167601",
                    "studyType": "eqtl",
                    "traitFromSource": "ENSG00000167601"
                  }
                },
                {
                  "studyLocusId": "33925037e9a07c7caaaa2b9fcb54cf26",
                  "confidence": "SuSiE fine-mapped credible set with in-sample LD",
                  "region": "chr19:40259878-42259878",
                  "chromosome": "19",
                  "position": 41248312,
                  "variant": {
                    "id": "19_41248312_G_T",
                    "chromosome": "19",
                    "position": 41248312
                  },
                  "study": {
                    "id": "gtex-v10_exon_brain_hippocampus_ensg00000167601_12_19_41259553_41260204",
                    "studyType": "eqtl",
                    "traitFromSource": "ENSG00000167601.12_19_41259553_41260204"
                  }
                },
                {
                  "studyLocusId": "35adbf9028e436f5b4c894d8f68e845c",
                  "confidence": "SuSiE fine-mapped credible set with in-sample LD",
                  "region": "chr19:40219223-42219223",
                  "chromosome": "19",
                  "position": 41219885,
                  "variant": {
                    "id": "19_41219885_G_C",
                    "chromosome": "19",
                    "position": 41219885
                  },
                  "study": {
                    "id": "fairfax_2014_microarray_monocyte_lps2_ilmn_2364521",
                    "studyType": "eqtl",
                    "traitFromSource": "ILMN_2364521"
                  }
                },
                {
                  "studyLocusId": "394453875ce916fbb2b29bdbfd0d9b11",
                  "confidence": "SuSiE fine-mapped credible set with in-sample LD",
                  "region": "chr19:40257052-42257052",
                  "chromosome": "19",
                  "position": 41251539,
                  "variant": {
                    "id": "19_41251539_G_A",
                    "chromosome": "19",
                    "position": 41251539
                  },
                  "study": {
                    "id": "gtex-v10_leafcutter_skin_not_sun_exposed_19_41256611_41257493_clu_54626__",
                    "studyType": "sqtl",
                    "traitFromSource": "19:41256611:41257493:clu_54626_+"
                  }
                },
                {
                  "studyLocusId": "396dad49a96e0e6dbfee8432baedb149",
                  "confidence": "SuSiE fine-mapped credible set with in-sample LD",
                  "region": "chr19:40257052-42257052",
                  "chromosome": "19",
                  "position": 41256765,
                  "variant": {
                    "id": "19_41256765_T_C",
                    "chromosome": "19",
                    "position": 41256765
                  },
                  "study": {
                    "id": "gtex-v10_leafcutter_adrenal_gland_19_41256615_41257493_clu_45112__",
                    "studyType": "sqtl",
                    "traitFromSource": "19:41256615:41257493:clu_45112_+"
                  }
                },
                {
                  "studyLocusId": "3ac4c648df73b1abd02b36ee98b77d36",
                  "confidence": "SuSiE fine-mapped credible set with in-sample LD",
                  "region": "chr19:40241099-42241099",
                  "chromosome": "19",
                  "position": 41242848,
                  "variant": {
                    "id": "19_41242848_T_C",
                    "chromosome": "19",
                    "position": 41242848
                  },
                  "study": {
                    "id": "gtex-v10_leafcutter_testis_19_41239314_41242883_clu_95247__",
                    "studyType": "sqtl",
                    "traitFromSource": "19:41239314:41242883:clu_95247_+"
                  }
                },
                {
                  "studyLocusId": "3c564a3b48218334477a65c23e8a1c5a",
                  "confidence": "SuSiE fine-mapped credible set with in-sample LD",
                  "region": "chr19:40219223-42219223",
                  "chromosome": "19",
                  "position": 41239509,
                  "variant": {
                    "id": "19_41239509_C_T",
                    "chromosome": "19",
                    "position": 41239509
                  },
                  "study": {
                    "id": "gtex-v10_majiq_fibroblast_ensg00000167601_s_41239164-41239314_41239314-41242883",
                    "studyType": "sqtl",
                    "traitFromSource": "ENSG00000167601:s:41239164-41239314:41239314-41242883"
                  }
                },
                {
                  "studyLocusId": "3e16e3dd5d7cd9bb9deab11d41663807",
                  "confidence": "SuSiE fine-mapped credible set with in-sample LD",
                  "region": "chr19:40219223-42219223",
                  "chromosome": "19",
                  "position": 41256961,
                  "variant": {
                    "id": "19_41256961_A_T",
                    "chromosome": "19",
                    "position": 41256961
                  },
                  "study": {
                    "id": "gtex-v10_tx_adipose_subcutaneous_enst00000359092",
                    "studyType": "eqtl",
                    "traitFromSource": "ENST00000359092"
                  }
                },
                {
                  "studyLocusId": "3e89d68ea1d0c0096a05a80c8bf7d61e",
                  "confidence": "SuSiE fine-mapped credible set with in-sample LD",
                  "region": "chr19:40259878-42259878",
                  "chromosome": "19",
                  "position": 41246489,
                  "variant": {
                    "id": "19_41246489_G_GC",
                    "chromosome": "19",
                    "position": 41246489
                  },
                  "study": {
                    "id": "gtex-v10_exon_brain_nucleus_accumbens_ensg00000167601_12_19_41259553_41260204",
                    "studyType": "eqtl",
                    "traitFromSource": "ENSG00000167601.12_19_41259553_41260204"
                  }
                },
                {
                  "studyLocusId": "3ec86d36491a35aa55e39a376363c0ea",
                  "confidence": "SuSiE fine-mapped credible set with in-sample LD",
                  "region": "chr19:40220747-42220747",
                  "chromosome": "19",
                  "position": 41213946,
                  "variant": {
                    "id": "19_41213946_A_G",
                    "chromosome": "19",
                    "position": 41213946
                  },
                  "study": {
                    "id": "quach_2016_exon_monocyte_iav_ensg00000167601_12_19_41220636_41220858",
                    "studyType": "eqtl",
                    "traitFromSource": "ENSG00000167601.12_19_41220636_41220858"
                  }
                },
                {
                  "studyLocusId": "43744b1a2c81b6102df38dd109335ef8",
                  "confidence": "SuSiE fine-mapped credible set with in-sample LD",
                  "region": "chr19:40257052-42257052",
                  "chromosome": "19",
                  "position": 41263120,
                  "variant": {
                    "id": "19_41263120_A_T",
                    "chromosome": "19",
                    "position": 41263120
                  },
                  "study": {
                    "id": "gtex-v10_leafcutter_esophagus_mucosa_19_41256611_41257493_clu_51356__",
                    "studyType": "sqtl",
                    "traitFromSource": "19:41256611:41257493:clu_51356_+"
                  }
                },
                {
                  "studyLocusId": "439f7cfb578cc08dfff27c4ea70ac22e",
                  "confidence": "SuSiE fine-mapped credible set with in-sample LD",
                  "region": "chr19:40219223-42219223",
                  "chromosome": "19",
                  "position": 41300742,
                  "variant": {
                    "id": "19_41300742_C_T",
                    "chromosome": "19",
                    "position": 41300742
                  },
                  "study": {
                    "id": "gtex-v10_majiq_adipose_subcutaneous_ensg00000167601_s_41243616-41243864_41243707-41248514",
                    "studyType": "sqtl",
                    "traitFromSource": "ENSG00000167601:s:41243616-41243864:41243707-41248514"
                  }
                },
                {
                  "studyLocusId": "4414492e876440f698dd0e2e4ef09fcf",
                  "confidence": "SuSiE fine-mapped credible set with in-sample LD",
                  "region": "chr19:40219223-42219223",
                  "chromosome": "19",
                  "position": 41243143,
                  "variant": {
                    "id": "19_41243143_G_T",
                    "chromosome": "19",
                    "position": 41243143
                  },
                  "study": {
                    "id": "gtex-v10_ge_fibroblast_ensg00000167601",
                    "studyType": "eqtl",
                    "traitFromSource": "ENSG00000167601"
                  }
                },
                {
                  "studyLocusId": "452764fcc04f87e74850762450c37d50",
                  "confidence": "SuSiE fine-mapped credible set with in-sample LD",
                  "region": "chr19:40219223-42219223",
                  "chromosome": "19",
                  "position": 41242248,
                  "variant": {
                    "id": "19_41242248_A_G",
                    "chromosome": "19",
                    "position": 41242248
                  },
                  "study": {
                    "id": "gtex-v10_tx_artery_coronary_enst00000359092",
                    "studyType": "eqtl",
                    "traitFromSource": "ENST00000359092"
                  }
                },
                {
                  "studyLocusId": "455797139799bc2d6060f4b2a565f293",
                  "confidence": "SuSiE fine-mapped credible set with in-sample LD",
                  "region": "chr19:40219223-42219223",
                  "chromosome": "19",
                  "position": 41246489,
                  "variant": {
                    "id": "19_41246489_G_GC",
                    "chromosome": "19",
                    "position": 41246489
                  },
                  "study": {
                    "id": "gtex-v10_ge_brain_nucleus_accumbens_ensg00000167601",
                    "studyType": "eqtl",
                    "traitFromSource": "ENSG00000167601"
                  }
                },
                {
                  "studyLocusId": "4586ae33a4fa6b9589119265d7ebb716",
                  "confidence": "SuSiE fine-mapped credible set with in-sample LD",
                  "region": "chr19:40219223-42219223",
                  "chromosome": "19",
                  "position": 41256961,
                  "variant": {
                    "id": "19_41256961_A_T",
                    "chromosome": "19",
                    "position": 41256961
                  },
                  "study": {
                    "id": "gtex-v10_tx_skin_sun_exposed_enst00000359092",
                    "studyType": "eqtl",
                    "traitFromSource": "ENST00000359092"
                  }
                },
                {
                  "studyLocusId": "4c1052820b8c5df59f3201fda8201be8",
                  "confidence": "SuSiE fine-mapped credible set with in-sample LD",
                  "region": "chr19:40238049-42238049",
                  "chromosome": "19",
                  "position": 41250133,
                  "variant": {
                    "id": "19_41250133_T_G",
                    "chromosome": "19",
                    "position": 41250133
                  },
                  "study": {
                    "id": "gtex-v10_exon_heart_atrial_appendage_ensg00000167601_12_19_41237944_41238154",
                    "studyType": "eqtl",
                    "traitFromSource": "ENSG00000167601.12_19_41237944_41238154"
                  }
                },
                {
                  "studyLocusId": "4d6f0107e6d787a6cbc96a417a4261db",
                  "confidence": "SuSiE fine-mapped credible set with in-sample LD",
                  "region": "chr19:40219223-42219223",
                  "chromosome": "19",
                  "position": 41213946,
                  "variant": {
                    "id": "19_41213946_A_G",
                    "chromosome": "19",
                    "position": 41213946
                  },
                  "study": {
                    "id": "lepik_2017_ge_blood_ensg00000167601",
                    "studyType": "eqtl",
                    "traitFromSource": "ENSG00000167601"
                  }
                },
                {
                  "studyLocusId": "4e2af6b37ec7ad579f3cca3a70c4dd67",
                  "confidence": "SuSiE fine-mapped credible set with in-sample LD",
                  "region": "chr19:40219223-42219223",
                  "chromosome": "19",
                  "position": 41219885,
                  "variant": {
                    "id": "19_41219885_G_C",
                    "chromosome": "19",
                    "position": 41219885
                  },
                  "study": {
                    "id": "fairfax_2014_microarray_monocyte_ifn24_ilmn_1701877",
                    "studyType": "eqtl",
                    "traitFromSource": "ILMN_1701877"
                  }
                },
                {
                  "studyLocusId": "51152b17712f2a284583e236552d4651",
                  "confidence": "SuSiE fine-mapped credible set with in-sample LD",
                  "region": "chr19:40219223-42219223",
                  "chromosome": "19",
                  "position": 41227240,
                  "variant": {
                    "id": "19_41227240_G_C",
                    "chromosome": "19",
                    "position": 41227240
                  },
                  "study": {
                    "id": "twinsuk_ge_lcl_ensg00000167601",
                    "studyType": "eqtl",
                    "traitFromSource": "ENSG00000167601"
                  }
                },
                {
                  "studyLocusId": "53bbe610c832f97683cabbe6b62e624f",
                  "confidence": "SuSiE fine-mapped credible set with in-sample LD",
                  "region": "chr19:40259878-42259878",
                  "chromosome": "19",
                  "position": 41250133,
                  "variant": {
                    "id": "19_41250133_T_G",
                    "chromosome": "19",
                    "position": 41250133
                  },
                  "study": {
                    "id": "gtex-v10_exon_skin_sun_exposed_ensg00000167601_12_19_41259553_41260204",
                    "studyType": "eqtl",
                    "traitFromSource": "ENSG00000167601.12_19_41259553_41260204"
                  }
                },
                {
                  "studyLocusId": "545730a1a3d38d3cf6633262b8c3f68a",
                  "confidence": "SuSiE fine-mapped credible set with out-of-sample LD",
                  "region": "19:40832230-42020942",
                  "chromosome": "19",
                  "position": 41233629,
                  "variant": {
                    "id": "19_41233629_G_C",
                    "chromosome": "19",
                    "position": 41233629
                  },
                  "study": {
                    "id": "UKB_PPP_EUR_AXL_P30530_OID20363_v1",
                    "studyType": "pqtl",
                    "traitFromSource": "AXL:P30530:OID20363:v1"
                  }
                },
                {
                  "studyLocusId": "54d2c0b3b92d606d54944d499346e30e",
                  "confidence": "SuSiE fine-mapped credible set with in-sample LD",
                  "region": "chr19:40219223-42219223",
                  "chromosome": "19",
                  "position": 41236786,
                  "variant": {
                    "id": "19_41236786_GA_G",
                    "chromosome": "19",
                    "position": 41236786
                  },
                  "study": {
                    "id": "fusion_tx_adipose_naive_enst00000359092",
                    "studyType": "eqtl",
                    "traitFromSource": "ENST00000359092"
                  }
                },
                {
                  "studyLocusId": "5507c0e5faccd7fd2033bee56c34c5ad",
                  "confidence": "SuSiE fine-mapped credible set with in-sample LD",
                  "region": "chr19:40219223-42219223",
                  "chromosome": "19",
                  "position": 41233929,
                  "variant": {
                    "id": "19_41233929_A_C",
                    "chromosome": "19",
                    "position": 41233929
                  },
                  "study": {
                    "id": "quach_2016_ge_monocyte_naive_ensg00000167601",
                    "studyType": "eqtl",
                    "traitFromSource": "ENSG00000167601"
                  }
                },
                {
                  "studyLocusId": "5589a5d13c1364323635d26f6bcf3572",
                  "confidence": "SuSiE fine-mapped credible set with in-sample LD",
                  "region": "chr19:40219223-42219223",
                  "chromosome": "19",
                  "position": 41248312,
                  "variant": {
                    "id": "19_41248312_G_T",
                    "chromosome": "19",
                    "position": 41248312
                  },
                  "study": {
                    "id": "gtex-v10_ge_esophagus_muscularis_ensg00000167601",
                    "studyType": "eqtl",
                    "traitFromSource": "ENSG00000167601"
                  }
                },
                {
                  "studyLocusId": "573c4466e2ce2b0b64918371328caec2",
                  "confidence": "SuSiE fine-mapped credible set with in-sample LD",
                  "region": "chr19:40242949-42242949",
                  "chromosome": "19",
                  "position": 41247010,
                  "variant": {
                    "id": "19_41247010_T_TCAA",
                    "chromosome": "19",
                    "position": 41247010
                  },
                  "study": {
                    "id": "gtex-v10_exon_thyroid_ensg00000167601_12_19_41242883_41243015",
                    "studyType": "eqtl",
                    "traitFromSource": "ENSG00000167601.12_19_41242883_41243015"
                  }
                },
                {
                  "studyLocusId": "58c83dfe1dd59f13d11f71f4eacb63bd",
                  "confidence": "SuSiE fine-mapped credible set with in-sample LD",
                  "region": "chr19:40219223-42219223",
                  "chromosome": "19",
                  "position": 41219366,
                  "variant": {
                    "id": "19_41219366_A_G",
                    "chromosome": "19",
                    "position": 41219366
                  },
                  "study": {
                    "id": "blueprint_ge_monocyte_ensg00000167601",
                    "studyType": "eqtl",
                    "traitFromSource": "ENSG00000167601"
                  }
                },
                {
                  "studyLocusId": "58f3c56bba2de49d4968a7b5a899974b",
                  "confidence": "SuSiE fine-mapped credible set with in-sample LD",
                  "region": "chr19:40219223-42219223",
                  "chromosome": "19",
                  "position": 41219885,
                  "variant": {
                    "id": "19_41219885_G_C",
                    "chromosome": "19",
                    "position": 41219885
                  },
                  "study": {
                    "id": "fairfax_2014_microarray_monocyte_lps2_ilmn_1701877",
                    "studyType": "eqtl",
                    "traitFromSource": "ILMN_1701877"
                  }
                },
                {
                  "studyLocusId": "5938cf18bbd9d6067551fb5783e65c31",
                  "confidence": "SuSiE fine-mapped credible set with in-sample LD",
                  "region": "chr19:40241099-42241099",
                  "chromosome": "19",
                  "position": 41246489,
                  "variant": {
                    "id": "19_41246489_G_GC",
                    "chromosome": "19",
                    "position": 41246489
                  },
                  "study": {
                    "id": "gtex-v10_leafcutter_adipose_subcutaneous_19_41239314_41242883_clu_54575__",
                    "studyType": "sqtl",
                    "traitFromSource": "19:41239314:41242883:clu_54575_+"
                  }
                },
                {
                  "studyLocusId": "596f3bb6d19e9aced30cd41d861f1780",
                  "confidence": "SuSiE fine-mapped credible set with in-sample LD",
                  "region": "chr19:40219223-42219223",
                  "chromosome": "19",
                  "position": 41246489,
                  "variant": {
                    "id": "19_41246489_G_GC",
                    "chromosome": "19",
                    "position": 41246489
                  },
                  "study": {
                    "id": "gtex-v10_majiq_adipose_subcutaneous_ensg00000167601_t_41242883-41243015_41239720-41242883",
                    "studyType": "sqtl",
                    "traitFromSource": "ENSG00000167601:t:41242883-41243015:41239720-41242883"
                  }
                },
                {
                  "_truncated": "(Showing 50 of 155 rows)"
                }
              ],
              "total_count": 155,
              "filtered_count": 138
            }
          }
        }
      },
      "RRM2B": {
        "symbol": "RRM2B",
        "ensembl_id": "ENSG00000048392",
        "program": "MITOCHONDRIAL_OXIDATIVE",
        "uffelmann_2026_lead_snp": {
          "gene": "RRM2B",
          "program": "MITOCHONDRIAL_OXIDATIVE",
          "variant_id": "8:103474337:A:G",
          "rsid": "rs146059786",
          "chr": "8",
          "pos_hg19": 103474337,
          "effect_allele": "A",
          "other_allele": "G",
          "eaf": 0.0296,
          "beta": 0.0559,
          "or": 1.0574919292560498,
          "se": 0.0183,
          "z": 3.0546448087431695,
          "chisq": 9.330854907581594,
          "p_value": 0.002247,
          "neff": 324070.0,
          "n_case": 86030,
          "n_control": 1356900,
          "n_proxy_case": 59500,
          "n_proxy_control": 434715,
          "n_gws_in_window": 0
        },
        "open_targets_l2g": {
          "max_l2g_score": null,
          "study_id": null,
          "lead_variant_b38": null,
          "rsid": null,
          "credible_set_p": null
        },
        "gtex_v10_median_tpm": {
          "Brain_Cortex": 8.2638,
          "Brain_Frontal_Cortex_BA9": 13.8075,
          "Brain_Hippocampus": 8.72544,
          "Brain_Cerebellum": 8.73416,
          "Whole_Blood": 5.47224,
          "Spleen": 12.2476,
          "Cells_EBV_transformed_lymphocytes": 35.1487
        },
        "smr_and_colocalization": {
          "best_overall_smr": {
            "tissue": "Whole_Blood",
            "n_matched_eqtls": 93,
            "top_smr_rsid": "rs7388583",
            "pos_hg19": 103221727,
            "beta_gwas": 0.0147,
            "p_gwas": 0.07234,
            "nes_eqtl": -0.061669789254665375,
            "p_eqtl": 0.00011065624694858238,
            "b_smr": -0.23837,
            "z_smr": -1.6263,
            "t_smr": 2.645,
            "p_smr": 0.10387806277687958,
            "coloc_pp_h4_cis": 0.017,
            "coloc_pp_h3_cis": 0.0018,
            "coloc_pp_h4_local_25kb": 0.0151
          },
          "best_brain_smr": {
            "tissue": "Brain_Cerebellum",
            "n_matched_eqtls": 77,
            "top_smr_rsid": "rs34620785",
            "pos_hg19": 103452308,
            "beta_gwas": 0.0143,
            "p_gwas": 0.08595,
            "nes_eqtl": 0.32097548246383667,
            "p_eqtl": 4.595140557749996e-06,
            "b_smr": 0.04455,
            "z_smr": 1.6127,
            "t_smr": 2.6007,
            "p_smr": 0.10681482031863081,
            "coloc_pp_h4_cis": 0.0174,
            "coloc_pp_h3_cis": 0.0015,
            "coloc_pp_h4_local_25kb": 0.0182
          },
          "best_immune_smr": {
            "tissue": "Whole_Blood",
            "n_matched_eqtls": 93,
            "top_smr_rsid": "rs7388583",
            "pos_hg19": 103221727,
            "beta_gwas": 0.0147,
            "p_gwas": 0.07234,
            "nes_eqtl": -0.061669789254665375,
            "p_eqtl": 0.00011065624694858238,
            "b_smr": -0.23837,
            "z_smr": -1.6263,
            "t_smr": 2.645,
            "p_smr": 0.10387806277687958,
            "coloc_pp_h4_cis": 0.017,
            "coloc_pp_h3_cis": 0.0018,
            "coloc_pp_h4_local_25kb": 0.0151
          },
          "by_tissue": {
            "Whole_Blood": {
              "tissue": "Whole_Blood",
              "n_matched_eqtls": 93,
              "top_smr_rsid": "rs7388583",
              "pos_hg19": 103221727,
              "beta_gwas": 0.0147,
              "p_gwas": 0.07234,
              "nes_eqtl": -0.061669789254665375,
              "p_eqtl": 0.00011065624694858238,
              "b_smr": -0.23837,
              "z_smr": -1.6263,
              "t_smr": 2.645,
              "p_smr": 0.10387806277687958,
              "coloc_pp_h4_cis": 0.017,
              "coloc_pp_h3_cis": 0.0018,
              "coloc_pp_h4_local_25kb": 0.0151
            },
            "Brain_Cerebellum": {
              "tissue": "Brain_Cerebellum",
              "n_matched_eqtls": 77,
              "top_smr_rsid": "rs34620785",
              "pos_hg19": 103452308,
              "beta_gwas": 0.0143,
              "p_gwas": 0.08595,
              "nes_eqtl": 0.32097548246383667,
              "p_eqtl": 4.595140557749996e-06,
              "b_smr": 0.04455,
              "z_smr": 1.6127,
              "t_smr": 2.6007,
              "p_smr": 0.10681482031863081,
              "coloc_pp_h4_cis": 0.0174,
              "coloc_pp_h3_cis": 0.0015,
              "coloc_pp_h4_local_25kb": 0.0182
            }
          }
        },
        "open_targets_druggability": {
          "target": {
            "id": "ENSG00000048392",
            "approvedSymbol": "RRM2B",
            "tractability": [
              {
                "modality": "SM",
                "label": "Approved Drug",
                "value": false
              },
              {
                "modality": "SM",
                "label": "Advanced Clinical",
                "value": true
              },
              {
                "modality": "SM",
                "label": "Phase 1 Clinical",
                "value": false
              },
              {
                "modality": "SM",
                "label": "Structure with Ligand",
                "value": false
              },
              {
                "modality": "SM",
                "label": "High-Quality Ligand",
                "value": false
              },
              {
                "modality": "SM",
                "label": "High-Quality Pocket",
                "value": false
              },
              {
                "modality": "SM",
                "label": "Med-Quality Pocket",
                "value": true
              },
              {
                "modality": "SM",
                "label": "Druggable Family",
                "value": true
              },
              {
                "modality": "AB",
                "label": "Approved Drug",
                "value": false
              },
              {
                "modality": "AB",
                "label": "Advanced Clinical",
                "value": false
              },
              {
                "modality": "AB",
                "label": "Phase 1 Clinical",
                "value": false
              },
              {
                "modality": "AB",
                "label": "UniProt loc high conf",
                "value": false
              },
              {
                "modality": "AB",
                "label": "GO CC high conf",
                "value": false
              },
              {
                "modality": "AB",
                "label": "UniProt loc med conf",
                "value": false
              },
              {
                "modality": "AB",
                "label": "UniProt SigP or TMHMM",
                "value": false
              },
              {
                "modality": "AB",
                "label": "GO CC med conf",
                "value": false
              },
              {
                "modality": "AB",
                "label": "Human Protein Atlas loc",
                "value": false
              },
              {
                "modality": "PR",
                "label": "Approved Drug",
                "value": false
              },
              {
                "modality": "PR",
                "label": "Advanced Clinical",
                "value": false
              },
              {
                "modality": "PR",
                "label": "Phase 1 Clinical",
                "value": false
              },
              {
                "modality": "PR",
                "label": "Literature",
                "value": false
              },
              {
                "modality": "PR",
                "label": "UniProt Ubiquitination",
                "value": false
              },
              {
                "modality": "PR",
                "label": "Database Ubiquitination",
                "value": true
              },
              {
                "modality": "PR",
                "label": "Half-life Data",
                "value": true
              },
              {
                "modality": "PR",
                "label": "Small Molecule Binder",
                "value": false
              },
              {
                "modality": "OC",
                "label": "Approved Drug",
                "value": false
              },
              {
                "modality": "OC",
                "label": "Advanced Clinical",
                "value": false
              },
              {
                "modality": "OC",
                "label": "Phase 1 Clinical",
                "value": false
              }
            ],
            "safetyLiabilities": [],
            "geneticConstraint": [
              {
                "constraintType": "syn",
                "exp": 132.2899932861328,
                "obs": 124,
                "score": 0.43007999658584595,
                "oe": 0.9373300075531006
              },
              {
                "constraintType": "mis",
                "exp": 414.70001220703125,
                "obs": 320,
                "score": 1.983299970626831,
                "oe": 0.7716500163078308
              },
              {
                "constraintType": "lof",
                "exp": 45.85100173950195,
                "obs": 20,
                "score": 0.09007000178098679,
                "oe": 0.43619999289512634
              }
            ]
          }
        },
        "open_targets_qtl_coloc_sets": {
          "target": {
            "approvedSymbol": "RRM2B",
            "genomicLocation": {
              "chromosome": "8",
              "start": 102204502,
              "end": 102239382
            },
            "credibleSets": {
              "count": 110,
              "rows": [
                {
                  "studyLocusId": "01c06168d1b79f90e2a8084cb8cfc40e",
                  "confidence": "SuSiE fine-mapped credible set with in-sample LD",
                  "region": "chr8:101239118-103239118",
                  "chromosome": "8",
                  "position": 102229279,
                  "variant": {
                    "id": "8_102229279_A_C",
                    "chromosome": "8",
                    "position": 102229279
                  },
                  "study": {
                    "id": "kasela_2017_microarray_t-cell_cd4_ilmn_2170595",
                    "studyType": "eqtl",
                    "traitFromSource": "ILMN_2170595"
                  }
                },
                {
                  "studyLocusId": "03ff0c5592cee5e22220164310bde5df",
                  "confidence": "SuSiE fine-mapped credible set with in-sample LD",
                  "region": "chr8:101238961-103238961",
                  "chromosome": "8",
                  "position": 102218396,
                  "variant": {
                    "id": "8_102218396_A_G",
                    "chromosome": "8",
                    "position": 102218396
                  },
                  "study": {
                    "id": "OTAR3087_MAGE_txrev_LCL_ENSG00000048392.grp_1.upstream.ENST00000395912",
                    "studyType": "tuqtl",
                    "traitFromSource": "ENSG00000048392.grp_1.upstream.ENST00000395912"
                  }
                },
                {
                  "studyLocusId": "057875fb8679d20293d5430975b53aa8",
                  "confidence": "SuSiE fine-mapped credible set with in-sample LD",
                  "region": "chr8:101235566-103235566",
                  "chromosome": "8",
                  "position": 102238547,
                  "variant": {
                    "id": "8_102238547_G_C",
                    "chromosome": "8",
                    "position": 102238547
                  },
                  "study": {
                    "id": "OTAR3087_MAGE_leafcutter_LCL_8:102232304:102238827:clu_26786_-",
                    "studyType": "sqtl",
                    "traitFromSource": "8:102232304:102238827:clu_26786_-"
                  }
                },
                {
                  "studyLocusId": "0593e40c7275f02e4520c96006a14e3e",
                  "confidence": "SuSiE fine-mapped credible set with in-sample LD",
                  "region": "chr8:101238961-103238961",
                  "chromosome": "8",
                  "position": 102040315,
                  "variant": {
                    "id": "8_102040315_AAC_A",
                    "chromosome": "8",
                    "position": 102040315
                  },
                  "study": {
                    "id": "quach_2016_ge_monocyte_r848_ensg00000048392",
                    "studyType": "eqtl",
                    "traitFromSource": "ENSG00000048392"
                  }
                },
                {
                  "studyLocusId": "06d0348e0feed78f82ef27c9a9aad05a",
                  "confidence": "SuSiE fine-mapped credible set with in-sample LD",
                  "region": "chr8:101206123-103206123",
                  "chromosome": "8",
                  "position": 102352501,
                  "variant": {
                    "id": "8_102352501_A_G",
                    "chromosome": "8",
                    "position": 102352501
                  },
                  "study": {
                    "id": "gtex-v10_exon_colon_transverse_ensg00000048392_13_8_102204502_102207744",
                    "studyType": "eqtl",
                    "traitFromSource": "ENSG00000048392.13_8_102204502_102207744"
                  }
                },
                {
                  "studyLocusId": "0accd802bbb8f026697ed9d78556773b",
                  "confidence": "SuSiE fine-mapped credible set with in-sample LD",
                  "region": "chr8:101239118-103239118",
                  "chromosome": "8",
                  "position": 102212995,
                  "variant": {
                    "id": "8_102212995_A_C",
                    "chromosome": "8",
                    "position": 102212995
                  },
                  "study": {
                    "id": "fairfax_2012_microarray_b-cell_cd19_ilmn_2170595",
                    "studyType": "eqtl",
                    "traitFromSource": "ILMN_2170595"
                  }
                },
                {
                  "studyLocusId": "0ae2b7a8b0a966ca249b95f53fce7250",
                  "confidence": "SuSiE fine-mapped credible set with in-sample LD",
                  "region": "chr8:101238961-103238961",
                  "chromosome": "8",
                  "position": 102238702,
                  "variant": {
                    "id": "8_102238702_C_T",
                    "chromosome": "8",
                    "position": 102238702
                  },
                  "study": {
                    "id": "gtex-v10_majiq_fibroblast_ensg00000048392_t_102232149-102232304_102232304-102238559",
                    "studyType": "sqtl",
                    "traitFromSource": "ENSG00000048392:t:102232149-102232304:102232304-102238559"
                  }
                },
                {
                  "studyLocusId": "0de2c86e702425bb63f8fe732c875f52",
                  "confidence": "SuSiE fine-mapped credible set with in-sample LD",
                  "region": "chr8:101239118-103239118",
                  "chromosome": "8",
                  "position": 102224342,
                  "variant": {
                    "id": "8_102224342_C_T",
                    "chromosome": "8",
                    "position": 102224342
                  },
                  "study": {
                    "id": "cedar_microarray_transverse_colon_ilmn_2170595",
                    "studyType": "eqtl",
                    "traitFromSource": "ILMN_2170595"
                  }
                },
                {
                  "studyLocusId": "0efd6e72e8e25faf34412b2541c3d7ae",
                  "confidence": "SuSiE fine-mapped credible set with in-sample LD",
                  "region": "chr8:101206123-103206123",
                  "chromosome": "8",
                  "position": 102239031,
                  "variant": {
                    "id": "8_102239031_C_T",
                    "chromosome": "8",
                    "position": 102239031
                  },
                  "study": {
                    "id": "gtex-v10_exon_brain_cerebellar_hemisphere_ensg00000048392_13_8_102204502_102207744",
                    "studyType": "eqtl",
                    "traitFromSource": "ENSG00000048392.13_8_102204502_102207744"
                  }
                },
                {
                  "studyLocusId": "1033a2c021be4dab0e5434da8601f20c",
                  "confidence": "SuSiE fine-mapped credible set with in-sample LD",
                  "region": "chr8:101238961-103238961",
                  "chromosome": "8",
                  "position": 102234360,
                  "variant": {
                    "id": "8_102234360_G_C",
                    "chromosome": "8",
                    "position": 102234360
                  },
                  "study": {
                    "id": "gtex-v10_ge_heart_atrial_appendage_ensg00000048392",
                    "studyType": "eqtl",
                    "traitFromSource": "ENSG00000048392"
                  }
                },
                {
                  "studyLocusId": "1255f7b9b8e65521c7f32fb52af02902",
                  "confidence": "SuSiE fine-mapped credible set with in-sample LD",
                  "region": "chr8:101238961-103238961",
                  "chromosome": "8",
                  "position": 102238547,
                  "variant": {
                    "id": "8_102238547_G_C",
                    "chromosome": "8",
                    "position": 102238547
                  },
                  "study": {
                    "id": "gtex-v10_txrev_lcl_ensg00000048392_grp_1_contained_enst00000522368",
                    "studyType": "tuqtl",
                    "traitFromSource": "ENSG00000048392.grp_1.contained.ENST00000522368"
                  }
                },
                {
                  "studyLocusId": "1548cabc78227e8aeb87541b5c8543b6",
                  "confidence": "SuSiE fine-mapped credible set with in-sample LD",
                  "region": "chr8:101238961-103238961",
                  "chromosome": "8",
                  "position": 102238702,
                  "variant": {
                    "id": "8_102238702_C_T",
                    "chromosome": "8",
                    "position": 102238702
                  },
                  "study": {
                    "id": "gtex-v10_txrev_fibroblast_ensg00000048392_grp_1_contained_enst00000522368",
                    "studyType": "tuqtl",
                    "traitFromSource": "ENSG00000048392.grp_1.contained.ENST00000522368"
                  }
                },
                {
                  "studyLocusId": "15800d81f7a047b0b623c4c18fff7cc0",
                  "confidence": "SuSiE fine-mapped credible set with in-sample LD",
                  "region": "chr8:101238961-103238961",
                  "chromosome": "8",
                  "position": 102234906,
                  "variant": {
                    "id": "8_102234906_A_C",
                    "chromosome": "8",
                    "position": 102234906
                  },
                  "study": {
                    "id": "gtex-v10_ge_testis_ensg00000048392",
                    "studyType": "eqtl",
                    "traitFromSource": "ENSG00000048392"
                  }
                },
                {
                  "studyLocusId": "1bcc8ef66db40a5cad13c85497c91994",
                  "confidence": "SuSiE fine-mapped credible set with in-sample LD",
                  "region": "chr8:101238961-103238961",
                  "chromosome": "8",
                  "position": 102238547,
                  "variant": {
                    "id": "8_102238547_G_C",
                    "chromosome": "8",
                    "position": 102238547
                  },
                  "study": {
                    "id": "OTAR3087_MAGE_txrev_LCL_ENSG00000048392.grp_1.contained.ENST00000522368",
                    "studyType": "tuqtl",
                    "traitFromSource": "ENSG00000048392.grp_1.contained.ENST00000522368"
                  }
                },
                {
                  "studyLocusId": "1bcda447c656d584fffa12e1459b6588",
                  "confidence": "SuSiE fine-mapped credible set with in-sample LD",
                  "region": "chr8:101238961-103238961",
                  "chromosome": "8",
                  "position": 102238215,
                  "variant": {
                    "id": "8_102238215_C_G",
                    "chromosome": "8",
                    "position": 102238215
                  },
                  "study": {
                    "id": "gtex-v10_txrev_lung_ensg00000048392_grp_2_upstream_ensg00000048392_cage1",
                    "studyType": "tuqtl",
                    "traitFromSource": "ENSG00000048392.grp_2.upstream.ENSG00000048392_CAGE1"
                  }
                },
                {
                  "studyLocusId": "216c1e9452ee0480a25ebe05d97b398a",
                  "confidence": "SuSiE fine-mapped credible set with in-sample LD",
                  "region": "chr8:101239118-103239118",
                  "chromosome": "8",
                  "position": 102190399,
                  "variant": {
                    "id": "8_102190399_GTGGAAGTTC_G",
                    "chromosome": "8",
                    "position": 102190399
                  },
                  "study": {
                    "id": "fairfax_2014_microarray_monocyte_naive_ilmn_2170595",
                    "studyType": "eqtl",
                    "traitFromSource": "ILMN_2170595"
                  }
                },
                {
                  "studyLocusId": "24ede329ff62a374b7032804b3df6116",
                  "confidence": "SuSiE fine-mapped credible set with in-sample LD",
                  "region": "chr8:101206123-103206123",
                  "chromosome": "8",
                  "position": 102212995,
                  "variant": {
                    "id": "8_102212995_A_C",
                    "chromosome": "8",
                    "position": 102212995
                  },
                  "study": {
                    "id": "gtex-v10_exon_esophagus_gej_ensg00000048392_13_8_102204502_102207744",
                    "studyType": "eqtl",
                    "traitFromSource": "ENSG00000048392.13_8_102204502_102207744"
                  }
                },
                {
                  "studyLocusId": "2763befbdd5d9caa0d0529bda07fede1",
                  "confidence": "SuSiE fine-mapped credible set with in-sample LD",
                  "region": "chr8:101238961-103238961",
                  "chromosome": "8",
                  "position": 102239336,
                  "variant": {
                    "id": "8_102239336_GCCCCATT_G",
                    "chromosome": "8",
                    "position": 102239336
                  },
                  "study": {
                    "id": "gtex-v10_ge_skin_not_sun_exposed_ensg00000048392",
                    "studyType": "eqtl",
                    "traitFromSource": "ENSG00000048392"
                  }
                },
                {
                  "studyLocusId": "27d9da8eec0180f7002bfe1b843b24c3",
                  "confidence": "SuSiE fine-mapped credible set with in-sample LD",
                  "region": "chr8:101238961-103238961",
                  "chromosome": "8",
                  "position": 102224342,
                  "variant": {
                    "id": "8_102224342_C_T",
                    "chromosome": "8",
                    "position": 102224342
                  },
                  "study": {
                    "id": "gtex-v10_ge_fibroblast_ensg00000048392",
                    "studyType": "eqtl",
                    "traitFromSource": "ENSG00000048392"
                  }
                },
                {
                  "studyLocusId": "2a49d1120469d85833439e347336aa37",
                  "confidence": "SuSiE fine-mapped credible set with in-sample LD",
                  "region": "chr8:101239118-103239118",
                  "chromosome": "8",
                  "position": 102238952,
                  "variant": {
                    "id": "8_102238952_G_GTGGTCCGC",
                    "chromosome": "8",
                    "position": 102238952
                  },
                  "study": {
                    "id": "fairfax_2014_microarray_monocyte_ifn24_ilmn_1698231",
                    "studyType": "eqtl",
                    "traitFromSource": "ILMN_1698231"
                  }
                },
                {
                  "studyLocusId": "2cb42e48fe6e70274f44beabdfe343bb",
                  "confidence": "SuSiE fine-mapped credible set with out-of-sample LD",
                  "region": "8:102090006-102646737",
                  "chromosome": "8",
                  "position": 102238611,
                  "variant": {
                    "id": "8_102238611_C_CG",
                    "chromosome": "8",
                    "position": 102238611
                  },
                  "study": {
                    "id": "UKB_PPP_EUR_RRM2B_Q7LG56_OID21174_v1",
                    "studyType": "pqtl",
                    "traitFromSource": "RRM2B:Q7LG56:OID21174:v1"
                  }
                },
                {
                  "studyLocusId": "2cbd2fbdf4e3f9cf9abc4ea5d0456010",
                  "confidence": "SuSiE fine-mapped credible set with in-sample LD",
                  "region": "chr8:101238961-103238961",
                  "chromosome": "8",
                  "position": 102238547,
                  "variant": {
                    "id": "8_102238547_G_C",
                    "chromosome": "8",
                    "position": 102238547
                  },
                  "study": {
                    "id": "OTAR3087_MAGE_tx_LCL_ENST00000517517",
                    "studyType": "eqtl",
                    "traitFromSource": "ENST00000517517"
                  }
                },
                {
                  "studyLocusId": "2e048da926ee55e54a36ce7e1a3e9c6f",
                  "confidence": "SuSiE fine-mapped credible set with in-sample LD",
                  "region": "chr8:101239118-103239118",
                  "chromosome": "8",
                  "position": 102214774,
                  "variant": {
                    "id": "8_102214774_T_A",
                    "chromosome": "8",
                    "position": 102214774
                  },
                  "study": {
                    "id": "kim-hellmuth_2017_microarray_monocyte_ivt_90min_ilmn_2170595",
                    "studyType": "eqtl",
                    "traitFromSource": "ILMN_2170595"
                  }
                },
                {
                  "studyLocusId": "367479f386bf33c26ab2c48fce80dd1c",
                  "confidence": "SuSiE fine-mapped credible set with in-sample LD",
                  "region": "chr8:101239118-103239118",
                  "chromosome": "8",
                  "position": 102201412,
                  "variant": {
                    "id": "8_102201412_G_T",
                    "chromosome": "8",
                    "position": 102201412
                  },
                  "study": {
                    "id": "gilchrist_2021_microarray_nk-cell_naive_ilmn_2170595",
                    "studyType": "eqtl",
                    "traitFromSource": "ILMN_2170595"
                  }
                },
                {
                  "studyLocusId": "3c4d67accd42fca14072d6c6b9522036",
                  "confidence": "SuSiE fine-mapped credible set with in-sample LD",
                  "region": "chr8:101238961-103238961",
                  "chromosome": "8",
                  "position": 102207135,
                  "variant": {
                    "id": "8_102207135_T_C",
                    "chromosome": "8",
                    "position": 102207135
                  },
                  "study": {
                    "id": "fusion_ge_adipose_naive_ensg00000048392",
                    "studyType": "eqtl",
                    "traitFromSource": "ENSG00000048392"
                  }
                },
                {
                  "studyLocusId": "4126f332c4e02626c4ac544d2e038139",
                  "confidence": "SuSiE fine-mapped credible set with in-sample LD",
                  "region": "chr8:101238961-103238961",
                  "chromosome": "8",
                  "position": 102238547,
                  "variant": {
                    "id": "8_102238547_G_C",
                    "chromosome": "8",
                    "position": 102238547
                  },
                  "study": {
                    "id": "blueprint_ge_t-cell_ensg00000048392",
                    "studyType": "eqtl",
                    "traitFromSource": "ENSG00000048392"
                  }
                },
                {
                  "studyLocusId": "44980b76680efe57617bba98d9c6cd25",
                  "confidence": "SuSiE fine-mapped credible set with in-sample LD",
                  "region": "chr8:101239118-103239118",
                  "chromosome": "8",
                  "position": 102197219,
                  "variant": {
                    "id": "8_102197219_G_A",
                    "chromosome": "8",
                    "position": 102197219
                  },
                  "study": {
                    "id": "cedar_microarray_t-cell_cd4_ilmn_2170595",
                    "studyType": "eqtl",
                    "traitFromSource": "ILMN_2170595"
                  }
                },
                {
                  "studyLocusId": "45912583120fb19715f1796e6026ebe7",
                  "confidence": "SuSiE fine-mapped credible set with in-sample LD",
                  "region": "chr8:101238961-103238961",
                  "chromosome": "8",
                  "position": 102204458,
                  "variant": {
                    "id": "8_102204458_G_A",
                    "chromosome": "8",
                    "position": 102204458
                  },
                  "study": {
                    "id": "gtex-v10_ge_artery_aorta_ensg00000048392",
                    "studyType": "eqtl",
                    "traitFromSource": "ENSG00000048392"
                  }
                },
                {
                  "studyLocusId": "477e8753b46703a94bea8fd1d2f59f65",
                  "confidence": "SuSiE fine-mapped credible set with in-sample LD",
                  "region": "chr8:101206123-103206123",
                  "chromosome": "8",
                  "position": 102236883,
                  "variant": {
                    "id": "8_102236883_T_C",
                    "chromosome": "8",
                    "position": 102236883
                  },
                  "study": {
                    "id": "gtex-v10_exon_muscle_ensg00000048392_13_8_102204502_102207744",
                    "studyType": "eqtl",
                    "traitFromSource": "ENSG00000048392.13_8_102204502_102207744"
                  }
                },
                {
                  "studyLocusId": "48cbe1f4f924c86080d7473394a027db",
                  "confidence": "SuSiE fine-mapped credible set with in-sample LD",
                  "region": "chr8:101206123-103206123",
                  "chromosome": "8",
                  "position": 102320062,
                  "variant": {
                    "id": "8_102320062_T_G",
                    "chromosome": "8",
                    "position": 102320062
                  },
                  "study": {
                    "id": "gtex-v10_exon_adipose_subcutaneous_ensg00000048392_13_8_102204502_102207744",
                    "studyType": "eqtl",
                    "traitFromSource": "ENSG00000048392.13_8_102204502_102207744"
                  }
                },
                {
                  "studyLocusId": "4a4331d6782a8e59443b00d1d7b35479",
                  "confidence": "SuSiE fine-mapped credible set with in-sample LD",
                  "region": "chr8:101238961-103238961",
                  "chromosome": "8",
                  "position": 102304000,
                  "variant": {
                    "id": "8_102304000_G_GT",
                    "chromosome": "8",
                    "position": 102304000
                  },
                  "study": {
                    "id": "gtex-v10_ge_artery_tibial_ensg00000048392",
                    "studyType": "eqtl",
                    "traitFromSource": "ENSG00000048392"
                  }
                },
                {
                  "studyLocusId": "4da59e31fa257f8b3025b19465c025b0",
                  "confidence": "SuSiE fine-mapped credible set with in-sample LD",
                  "region": "chr8:101238961-103238961",
                  "chromosome": "8",
                  "position": 102239031,
                  "variant": {
                    "id": "8_102239031_C_T",
                    "chromosome": "8",
                    "position": 102239031
                  },
                  "study": {
                    "id": "gtex-v10_ge_brain_cerebellar_hemisphere_ensg00000048392",
                    "studyType": "eqtl",
                    "traitFromSource": "ENSG00000048392"
                  }
                },
                {
                  "studyLocusId": "4f011d0f792cf6f6ace70ced2e9244eb",
                  "confidence": "SuSiE fine-mapped credible set with in-sample LD",
                  "region": "chr8:101239118-103239118",
                  "chromosome": "8",
                  "position": 102192288,
                  "variant": {
                    "id": "8_102192288_AGATT_A",
                    "chromosome": "8",
                    "position": 102192288
                  },
                  "study": {
                    "id": "naranbhai_2015_microarray_neutrophil_cd16_ilmn_2170595",
                    "studyType": "eqtl",
                    "traitFromSource": "ILMN_2170595"
                  }
                },
                {
                  "studyLocusId": "507be8ec97be75224b9f8de2113f087c",
                  "confidence": "SuSiE fine-mapped credible set with in-sample LD",
                  "region": "chr8:101238961-103238961",
                  "chromosome": "8",
                  "position": 102238952,
                  "variant": {
                    "id": "8_102238952_G_GTGGTCCGC",
                    "chromosome": "8",
                    "position": 102238952
                  },
                  "study": {
                    "id": "gtex-v10_txrev_skin_not_sun_exposed_ensg00000048392_grp_2_contained_enst00000517517",
                    "studyType": "tuqtl",
                    "traitFromSource": "ENSG00000048392.grp_2.contained.ENST00000517517"
                  }
                },
                {
                  "studyLocusId": "5145a39963e1e2289adba421f0b23416",
                  "confidence": "SuSiE fine-mapped credible set with in-sample LD",
                  "region": "chr8:101238961-103238961",
                  "chromosome": "8",
                  "position": 102204458,
                  "variant": {
                    "id": "8_102204458_G_A",
                    "chromosome": "8",
                    "position": 102204458
                  },
                  "study": {
                    "id": "gtex-v10_ge_esophagus_muscularis_ensg00000048392",
                    "studyType": "eqtl",
                    "traitFromSource": "ENSG00000048392"
                  }
                },
                {
                  "studyLocusId": "53f0653f269a69b2527a34d0be493f6a",
                  "confidence": "SuSiE fine-mapped credible set with in-sample LD",
                  "region": "chr8:101239118-103239118",
                  "chromosome": "8",
                  "position": 102195420,
                  "variant": {
                    "id": "8_102195420_G_A",
                    "chromosome": "8",
                    "position": 102195420
                  },
                  "study": {
                    "id": "cedar_microarray_rectum_ilmn_2170595",
                    "studyType": "eqtl",
                    "traitFromSource": "ILMN_2170595"
                  }
                },
                {
                  "studyLocusId": "586c7907761fe378fc8f7a7171627e3e",
                  "confidence": "SuSiE fine-mapped credible set with in-sample LD",
                  "region": "chr8:101235566-103235566",
                  "chromosome": "8",
                  "position": 102426847,
                  "variant": {
                    "id": "8_102426847_A_G",
                    "chromosome": "8",
                    "position": 102426847
                  },
                  "study": {
                    "id": "OTAR3087_MAGE_leafcutter_LCL_8:102232304:102238827:clu_26786_-",
                    "studyType": "sqtl",
                    "traitFromSource": "8:102232304:102238827:clu_26786_-"
                  }
                },
                {
                  "studyLocusId": "5964955e06a1c0a8a540ae42b251170a",
                  "confidence": "SuSiE fine-mapped credible set with in-sample LD",
                  "region": "chr8:101239118-103239118",
                  "chromosome": "8",
                  "position": 102192288,
                  "variant": {
                    "id": "8_102192288_AGATT_A",
                    "chromosome": "8",
                    "position": 102192288
                  },
                  "study": {
                    "id": "fairfax_2014_microarray_monocyte_lps24_ilmn_2170595",
                    "studyType": "eqtl",
                    "traitFromSource": "ILMN_2170595"
                  }
                },
                {
                  "studyLocusId": "5cef9e345a3458e6264c48398b3d03be",
                  "confidence": "SuSiE fine-mapped credible set with in-sample LD",
                  "region": "chr8:101206123-103206123",
                  "chromosome": "8",
                  "position": 102239257,
                  "variant": {
                    "id": "8_102239257_A_C",
                    "chromosome": "8",
                    "position": 102239257
                  },
                  "study": {
                    "id": "gtex-v10_exon_esophagus_mucosa_ensg00000048392_13_8_102204502_102207744",
                    "studyType": "eqtl",
                    "traitFromSource": "ENSG00000048392.13_8_102204502_102207744"
                  }
                },
                {
                  "studyLocusId": "5d3f28a890ecfd8e82cfc5b70b90e6e0",
                  "confidence": "SuSiE fine-mapped credible set with in-sample LD",
                  "region": "chr8:101238961-103238961",
                  "chromosome": "8",
                  "position": 102239257,
                  "variant": {
                    "id": "8_102239257_A_C",
                    "chromosome": "8",
                    "position": 102239257
                  },
                  "study": {
                    "id": "gtex-v10_ge_esophagus_mucosa_ensg00000048392",
                    "studyType": "eqtl",
                    "traitFromSource": "ENSG00000048392"
                  }
                },
                {
                  "studyLocusId": "5e813637d3c6646c05145514ffde1fea",
                  "confidence": "SuSiE fine-mapped credible set with in-sample LD",
                  "region": "chr8:101238961-103238961",
                  "chromosome": "8",
                  "position": 102206645,
                  "variant": {
                    "id": "8_102206645_C_G",
                    "chromosome": "8",
                    "position": 102206645
                  },
                  "study": {
                    "id": "gtex-v10_ge_fibroblast_ensg00000048392",
                    "studyType": "eqtl",
                    "traitFromSource": "ENSG00000048392"
                  }
                },
                {
                  "studyLocusId": "5f4e85ef2da06ea82d38916e1e4b4d08",
                  "confidence": "SuSiE fine-mapped credible set with in-sample LD",
                  "region": "chr8:101238961-103238961",
                  "chromosome": "8",
                  "position": 102423404,
                  "variant": {
                    "id": "8_102423404_T_C",
                    "chromosome": "8",
                    "position": 102423404
                  },
                  "study": {
                    "id": "gtex-v10_ge_skin_sun_exposed_ensg00000048392",
                    "studyType": "eqtl",
                    "traitFromSource": "ENSG00000048392"
                  }
                },
                {
                  "studyLocusId": "6220c8cc4d4bc6ce0802e59ba05b0258",
                  "confidence": "SuSiE fine-mapped credible set with in-sample LD",
                  "region": "chr8:101206123-103206123",
                  "chromosome": "8",
                  "position": 102204458,
                  "variant": {
                    "id": "8_102204458_G_A",
                    "chromosome": "8",
                    "position": 102204458
                  },
                  "study": {
                    "id": "gtex-v10_exon_artery_aorta_ensg00000048392_13_8_102204502_102207744",
                    "studyType": "eqtl",
                    "traitFromSource": "ENSG00000048392.13_8_102204502_102207744"
                  }
                },
                {
                  "studyLocusId": "63e718720ecb1d737dbbc3bb16704efd",
                  "confidence": "SuSiE fine-mapped credible set with in-sample LD",
                  "region": "chr8:101238961-103238961",
                  "chromosome": "8",
                  "position": 102475513,
                  "variant": {
                    "id": "8_102475513_C_T",
                    "chromosome": "8",
                    "position": 102475513
                  },
                  "study": {
                    "id": "OTAR3087_MAGE_tx_LCL_ENST00000522368",
                    "studyType": "eqtl",
                    "traitFromSource": "ENST00000522368"
                  }
                },
                {
                  "studyLocusId": "691939eaf5fad1be4aa12f29cda06908",
                  "confidence": "SuSiE fine-mapped credible set with in-sample LD",
                  "region": "chr8:101239118-103239118",
                  "chromosome": "8",
                  "position": 102206856,
                  "variant": {
                    "id": "8_102206856_T_A",
                    "chromosome": "8",
                    "position": 102206856
                  },
                  "study": {
                    "id": "cedar_microarray_neutrophil_cd15_ilmn_2170595",
                    "studyType": "eqtl",
                    "traitFromSource": "ILMN_2170595"
                  }
                },
                {
                  "studyLocusId": "691a2141a61caaf2d40316047ba3ce82",
                  "confidence": "SuSiE fine-mapped credible set with in-sample LD",
                  "region": "chr8:101239118-103239118",
                  "chromosome": "8",
                  "position": 102190399,
                  "variant": {
                    "id": "8_102190399_GTGGAAGTTC_G",
                    "chromosome": "8",
                    "position": 102190399
                  },
                  "study": {
                    "id": "cedar_microarray_b-cell_cd19_ilmn_2170595",
                    "studyType": "eqtl",
                    "traitFromSource": "ILMN_2170595"
                  }
                },
                {
                  "studyLocusId": "6dd77a05904cdb172541bbb8bd921d14",
                  "confidence": "SuSiE fine-mapped credible set with in-sample LD",
                  "region": "chr8:101238961-103238961",
                  "chromosome": "8",
                  "position": 102238702,
                  "variant": {
                    "id": "8_102238702_C_T",
                    "chromosome": "8",
                    "position": 102238702
                  },
                  "study": {
                    "id": "gtex-v10_txrev_thyroid_ensg00000048392_grp_1_contained_enst00000522368",
                    "studyType": "tuqtl",
                    "traitFromSource": "ENSG00000048392.grp_1.contained.ENST00000522368"
                  }
                },
                {
                  "studyLocusId": "7074a34480c5368b27143cff5d281b33",
                  "confidence": "SuSiE fine-mapped credible set with in-sample LD",
                  "region": "chr8:101238961-103238961",
                  "chromosome": "8",
                  "position": 102352501,
                  "variant": {
                    "id": "8_102352501_A_G",
                    "chromosome": "8",
                    "position": 102352501
                  },
                  "study": {
                    "id": "gtex-v10_ge_colon_transverse_ensg00000048392",
                    "studyType": "eqtl",
                    "traitFromSource": "ENSG00000048392"
                  }
                },
                {
                  "studyLocusId": "7265a07a6d813176d7181724eb5120ec",
                  "confidence": "SuSiE fine-mapped credible set with in-sample LD",
                  "region": "chr8:101238961-103238961",
                  "chromosome": "8",
                  "position": 102476283,
                  "variant": {
                    "id": "8_102476283_C_G",
                    "chromosome": "8",
                    "position": 102476283
                  },
                  "study": {
                    "id": "gtex-v10_ge_skin_not_sun_exposed_ensg00000048392",
                    "studyType": "eqtl",
                    "traitFromSource": "ENSG00000048392"
                  }
                },
                {
                  "studyLocusId": "73960d00d87a33b44b6a372d287ffa4a",
                  "confidence": "SuSiE fine-mapped credible set with in-sample LD",
                  "region": "chr8:101238961-103238961",
                  "chromosome": "8",
                  "position": 102238952,
                  "variant": {
                    "id": "8_102238952_G_GTGGTCCGC",
                    "chromosome": "8",
                    "position": 102238952
                  },
                  "study": {
                    "id": "OTAR2057_IBDverse_ge_Enterocyte_progenitor_precursor_crypt_OLFM4+_ENSG00000048392",
                    "studyType": "sceqtl",
                    "traitFromSource": "ENSG00000048392"
                  }
                },
                {
                  "_truncated": "(Showing 50 of 110 rows)"
                }
              ],
              "total_count": 110,
              "filtered_count": 105
            }
          }
        }
      },
      "CACNA1S": {
        "symbol": "CACNA1S",
        "ensembl_id": "ENSG00000081248",
        "program": "SYNAPTIC_CALCIUM",
        "uffelmann_2026_lead_snp": {
          "gene": "CACNA1S",
          "program": "SYNAPTIC_CALCIUM",
          "variant_id": "1:201012937:C:T",
          "rsid": "rs67602696",
          "chr": "1",
          "pos_hg19": 201012937,
          "effect_allele": "T",
          "other_allele": "C",
          "eaf": 0.2809,
          "beta": 0.0301,
          "or": 1.0305575845593566,
          "se": 0.0059,
          "z": 5.101694915254237,
          "chisq": 26.027291008330938,
          "p_value": 3.961e-07,
          "neff": 386343.0,
          "n_case": 103463,
          "n_control": 1393850,
          "n_proxy_case": 65392,
          "n_proxy_control": 484779,
          "n_gws_in_window": 0
        },
        "open_targets_l2g": {
          "max_l2g_score": null,
          "study_id": null,
          "lead_variant_b38": null,
          "rsid": null,
          "credible_set_p": null
        },
        "gtex_v10_median_tpm": {
          "Brain_Cortex": 0.308971,
          "Brain_Frontal_Cortex_BA9": 0.252548,
          "Brain_Hippocampus": 0.058638,
          "Brain_Cerebellum": 0.0364055,
          "Whole_Blood": 0.013064,
          "Spleen": 0.048284,
          "Cells_EBV_transformed_lymphocytes": 0.010639
        },
        "smr_and_colocalization": {
          "best_overall_smr": {
            "tissue": "Spleen",
            "n_matched_eqtls": 16,
            "top_smr_rsid": "rs12408707",
            "pos_hg19": 201073476,
            "beta_gwas": 0.0141,
            "p_gwas": 0.0675,
            "nes_eqtl": -0.3823002278804779,
            "p_eqtl": 2.5592131489578884e-05,
            "b_smr": -0.03688,
            "z_smr": -1.6792,
            "t_smr": 2.8196,
            "p_smr": 0.09311849965003814,
            "coloc_pp_h4_cis": 0.0216,
            "coloc_pp_h3_cis": 0.0003,
            "coloc_pp_h4_local_25kb": 0.0218
          },
          "best_brain_smr": null,
          "best_immune_smr": {
            "tissue": "Spleen",
            "n_matched_eqtls": 16,
            "top_smr_rsid": "rs12408707",
            "pos_hg19": 201073476,
            "beta_gwas": 0.0141,
            "p_gwas": 0.0675,
            "nes_eqtl": -0.3823002278804779,
            "p_eqtl": 2.5592131489578884e-05,
            "b_smr": -0.03688,
            "z_smr": -1.6792,
            "t_smr": 2.8196,
            "p_smr": 0.09311849965003814,
            "coloc_pp_h4_cis": 0.0216,
            "coloc_pp_h3_cis": 0.0003,
            "coloc_pp_h4_local_25kb": 0.0218
          },
          "by_tissue": {
            "Spleen": {
              "tissue": "Spleen",
              "n_matched_eqtls": 16,
              "top_smr_rsid": "rs12408707",
              "pos_hg19": 201073476,
              "beta_gwas": 0.0141,
              "p_gwas": 0.0675,
              "nes_eqtl": -0.3823002278804779,
              "p_eqtl": 2.5592131489578884e-05,
              "b_smr": -0.03688,
              "z_smr": -1.6792,
              "t_smr": 2.8196,
              "p_smr": 0.09311849965003814,
              "coloc_pp_h4_cis": 0.0216,
              "coloc_pp_h3_cis": 0.0003,
              "coloc_pp_h4_local_25kb": 0.0218
            }
          }
        },
        "open_targets_druggability": {
          "target": {
            "id": "ENSG00000081248",
            "approvedSymbol": "CACNA1S",
            "tractability": [
              {
                "modality": "SM",
                "label": "Approved Drug",
                "value": true
              },
              {
                "modality": "SM",
                "label": "Advanced Clinical",
                "value": false
              },
              {
                "modality": "SM",
                "label": "Phase 1 Clinical",
                "value": false
              },
              {
                "modality": "SM",
                "label": "Structure with Ligand",
                "value": false
              },
              {
                "modality": "SM",
                "label": "High-Quality Ligand",
                "value": true
              },
              {
                "modality": "SM",
                "label": "High-Quality Pocket",
                "value": false
              },
              {
                "modality": "SM",
                "label": "Med-Quality Pocket",
                "value": false
              },
              {
                "modality": "SM",
                "label": "Druggable Family",
                "value": true
              },
              {
                "modality": "AB",
                "label": "Approved Drug",
                "value": false
              },
              {
                "modality": "AB",
                "label": "Advanced Clinical",
                "value": false
              },
              {
                "modality": "AB",
                "label": "Phase 1 Clinical",
                "value": false
              },
              {
                "modality": "AB",
                "label": "UniProt loc high conf",
                "value": true
              },
              {
                "modality": "AB",
                "label": "GO CC high conf",
                "value": true
              },
              {
                "modality": "AB",
                "label": "UniProt loc med conf",
                "value": false
              },
              {
                "modality": "AB",
                "label": "UniProt SigP or TMHMM",
                "value": true
              },
              {
                "modality": "AB",
                "label": "GO CC med conf",
                "value": false
              },
              {
                "modality": "AB",
                "label": "Human Protein Atlas loc",
                "value": false
              },
              {
                "modality": "PR",
                "label": "Approved Drug",
                "value": false
              },
              {
                "modality": "PR",
                "label": "Advanced Clinical",
                "value": false
              },
              {
                "modality": "PR",
                "label": "Phase 1 Clinical",
                "value": false
              },
              {
                "modality": "PR",
                "label": "Literature",
                "value": false
              },
              {
                "modality": "PR",
                "label": "UniProt Ubiquitination",
                "value": false
              },
              {
                "modality": "PR",
                "label": "Database Ubiquitination",
                "value": false
              },
              {
                "modality": "PR",
                "label": "Half-life Data",
                "value": false
              },
              {
                "modality": "PR",
                "label": "Small Molecule Binder",
                "value": true
              },
              {
                "modality": "OC",
                "label": "Approved Drug",
                "value": false
              },
              {
                "modality": "OC",
                "label": "Advanced Clinical",
                "value": false
              },
              {
                "modality": "OC",
                "label": "Phase 1 Clinical",
                "value": false
              }
            ],
            "safetyLiabilities": [
              {
                "event": "Malignant Hyperthermia",
                "eventId": null,
                "biosamples": [],
                "effects": [],
                "studies": [
                  {
                    "name": "enflurane induced effect",
                    "type": "clinical",
                    "description": "Genetic variation linked to this safety liability: 1_201060815_C_C,T"
                  }
                ],
                "datasource": "ClinPGx"
              },
              {
                "event": "malignant hyperthermia",
                "eventId": null,
                "biosamples": [],
                "effects": [],
                "studies": [
                  {
                    "name": "enflurane induced effect",
                    "type": "clinical",
                    "description": "Genetic variation linked to this safety liability: 1_201060815_C_T,T, 1_201091993_G_A,G, 1_201091993_G_A,A, 1_201060815_C_C,T, 1_201091993_G_G,G, 1_201060815_C_C,C"
                  },
                  {
                    "name": "sevoflurane induced effect",
                    "type": "clinical",
                    "description": "Genetic variation linked to this safety liability: 1_201060815_C_T,T, 1_201091993_G_A,G, 1_201091993_G_A,A, 1_201060815_C_C,T, 1_201091993_G_G,G, 1_201060815_C_C,C"
                  },
                  {
                    "name": "methoxyflurane induced effect",
                    "type": "clinical",
                    "description": "Genetic variation linked to this safety liability: 1_201060815_C_T,T, 1_201091993_G_A,G, 1_201091993_G_A,A, 1_201060815_C_C,T, 1_201091993_G_G,G, 1_201060815_C_C,C"
                  },
                  {
                    "name": "halothane induced effect",
                    "type": "clinical",
                    "description": "Genetic variation linked to this safety liability: 1_201060815_C_T,T, 1_201091993_G_A,G, 1_201091993_G_A,A, 1_201060815_C_C,T, 1_201091993_G_G,G, 1_201060815_C_C,C"
                  },
                  {
                    "name": "desflurane induced effect",
                    "type": "clinical",
                    "description": "Genetic variation linked to this safety liability: 1_201060815_C_T,T, 1_201091993_G_A,G, 1_201091993_G_A,A, 1_201060815_C_C,T, 1_201091993_G_G,G, 1_201060815_C_C,C"
                  },
                  {
                    "name": "succinylcholine induced effect",
                    "type": "clinical",
                    "description": "Genetic variation linked to this safety liability: 1_201060815_C_T,T, 1_201091993_G_A,G, 1_201091993_G_A,A, 1_201060815_C_C,T, 1_201091993_G_G,G, 1_201060815_C_C,C"
                  },
                  {
                    "name": "isoflurane induced effect",
                    "type": "clinical",
                    "description": "Genetic variation linked to this safety liability: 1_201060815_C_T,T, 1_201091993_G_A,G, 1_201091993_G_A,A, 1_201060815_C_C,T, 1_201091993_G_G,G, 1_201060815_C_C,C"
                  }
                ],
                "datasource": "ClinPGx"
              }
            ],
            "geneticConstraint": [
              {
                "constraintType": "syn",
                "exp": 932.719970703125,
                "obs": 960,
                "score": -0.5330100059509277,
                "oe": 1.0292999744415283
              },
              {
                "constraintType": "mis",
                "exp": 2422.800048828125,
                "obs": 2349,
                "score": 0.6393100023269653,
                "oe": 0.9695500135421753
              },
              {
                "constraintType": "lof",
                "exp": 207.42999267578125,
                "obs": 126,
                "score": 3.396399922206357e-23,
                "oe": 0.6074399948120117
              }
            ]
          }
        },
        "open_targets_qtl_coloc_sets": {
          "target": {
            "approvedSymbol": "CACNA1S",
            "genomicLocation": {
              "chromosome": "1",
              "start": 201039512,
              "end": 201112464
            },
            "credibleSets": {
              "count": 32,
              "rows": [
                {
                  "studyLocusId": "01d95f13f75c135c58dbbd66a48946c3",
                  "confidence": "SuSiE fine-mapped credible set with in-sample LD",
                  "region": "chr1:200112451-202112451",
                  "chromosome": "1",
                  "position": 201111836,
                  "variant": {
                    "id": "1_201111836_G_A",
                    "chromosome": "1",
                    "position": 201111836
                  },
                  "study": {
                    "id": "gtex-v10_ge_lung_ensg00000081248",
                    "studyType": "eqtl",
                    "traitFromSource": "ENSG00000081248"
                  }
                },
                {
                  "studyLocusId": "032035ed387e6cfa99ae43e835c8bd82",
                  "confidence": "SuSiE fine-mapped credible set with in-sample LD",
                  "region": "chr1:200042916-202042916",
                  "chromosome": "1",
                  "position": 201128481,
                  "variant": {
                    "id": "1_201128481_T_G",
                    "chromosome": "1",
                    "position": 201128481
                  },
                  "study": {
                    "id": "gtex-v10_exon_artery_tibial_ensg00000081248_12_1_201042553_201043280",
                    "studyType": "eqtl",
                    "traitFromSource": "ENSG00000081248.12_1_201042553_201043280"
                  }
                },
                {
                  "studyLocusId": "065e52154d7d45cec23a39184ff98ffe",
                  "confidence": "SuSiE fine-mapped credible set with in-sample LD",
                  "region": "chr1:200055998-202055998",
                  "chromosome": "1",
                  "position": 201232938,
                  "variant": {
                    "id": "1_201232938_T_G",
                    "chromosome": "1",
                    "position": 201232938
                  },
                  "study": {
                    "id": "gtex-v10_leafcutter_artery_tibial_1_201054561_201058408_clu_9384_-",
                    "studyType": "sqtl",
                    "traitFromSource": "1:201054561:201058408:clu_9384_-"
                  }
                },
                {
                  "studyLocusId": "06b34982a399bfe0a05005c171f271ea",
                  "confidence": "SuSiE fine-mapped credible set with in-sample LD",
                  "region": "chr1:200112451-202112451",
                  "chromosome": "1",
                  "position": 201114378,
                  "variant": {
                    "id": "1_201114378_A_G",
                    "chromosome": "1",
                    "position": 201114378
                  },
                  "study": {
                    "id": "gtex-v10_ge_artery_tibial_ensg00000081248",
                    "studyType": "eqtl",
                    "traitFromSource": "ENSG00000081248"
                  }
                },
                {
                  "studyLocusId": "091865dca2b676488480abf5a4eda81a",
                  "confidence": "SuSiE fine-mapped credible set with in-sample LD",
                  "region": "chr1:200112451-202112451",
                  "chromosome": "1",
                  "position": 201028802,
                  "variant": {
                    "id": "1_201028802_C_T",
                    "chromosome": "1",
                    "position": 201028802
                  },
                  "study": {
                    "id": "gtex-v10_tx_muscle_enst00000680051",
                    "studyType": "eqtl",
                    "traitFromSource": "ENST00000680051"
                  }
                },
                {
                  "studyLocusId": "2d6481e9affee6a50c9e6b889c5b882c",
                  "confidence": "SuSiE fine-mapped credible set with in-sample LD",
                  "region": "chr1:200042916-202042916",
                  "chromosome": "1",
                  "position": 201036678,
                  "variant": {
                    "id": "1_201036678_C_T",
                    "chromosome": "1",
                    "position": 201036678
                  },
                  "study": {
                    "id": "fusion_exon_muscle_naive_ensg00000081248_12_1_201042553_201043280",
                    "studyType": "eqtl",
                    "traitFromSource": "ENSG00000081248.12_1_201042553_201043280"
                  }
                },
                {
                  "studyLocusId": "37ba2f7cd65ea65cb366717e6d52ed65",
                  "confidence": "SuSiE fine-mapped credible set with in-sample LD",
                  "region": "chr1:200112451-202112451",
                  "chromosome": "1",
                  "position": 201049931,
                  "variant": {
                    "id": "1_201049931_C_T",
                    "chromosome": "1",
                    "position": 201049931
                  },
                  "study": {
                    "id": "gtex-v10_ge_testis_ensg00000081248",
                    "studyType": "eqtl",
                    "traitFromSource": "ENSG00000081248"
                  }
                },
                {
                  "studyLocusId": "3c09222daefcebff4b67425a72913626",
                  "confidence": "SuSiE fine-mapped credible set with in-sample LD",
                  "region": "chr1:200112451-202112451",
                  "chromosome": "1",
                  "position": 201036678,
                  "variant": {
                    "id": "1_201036678_C_T",
                    "chromosome": "1",
                    "position": 201036678
                  },
                  "study": {
                    "id": "fusion_txrev_muscle_naive_ensg00000081248_grp_2_contained_enst00000680051",
                    "studyType": "tuqtl",
                    "traitFromSource": "ENSG00000081248.grp_2.contained.ENST00000680051"
                  }
                },
                {
                  "studyLocusId": "41614947301e67d26dc940be16de36f3",
                  "confidence": "SuSiE fine-mapped credible set with in-sample LD",
                  "region": "chr1:200112451-202112451",
                  "chromosome": "1",
                  "position": 201039454,
                  "variant": {
                    "id": "1_201039454_T_TG",
                    "chromosome": "1",
                    "position": 201039454
                  },
                  "study": {
                    "id": "gtex-v10_txrev_muscle_ensg00000081248_grp_1_contained_enst00000680051",
                    "studyType": "tuqtl",
                    "traitFromSource": "ENSG00000081248.grp_1.contained.ENST00000680051"
                  }
                },
                {
                  "studyLocusId": "5c0dcbd9400f0b8ee904edf83439ff66",
                  "confidence": "SuSiE fine-mapped credible set with in-sample LD",
                  "region": "chr1:200112451-202112451",
                  "chromosome": "1",
                  "position": 201014894,
                  "variant": {
                    "id": "1_201014894_A_G",
                    "chromosome": "1",
                    "position": 201014894
                  },
                  "study": {
                    "id": "fusion_tx_muscle_naive_enst00000680051",
                    "studyType": "eqtl",
                    "traitFromSource": "ENST00000680051"
                  }
                },
                {
                  "studyLocusId": "5f05eaa5024312f14aae39ea00a72641",
                  "confidence": "SuSiE fine-mapped credible set with in-sample LD",
                  "region": "chr1:200112451-202112451",
                  "chromosome": "1",
                  "position": 201111836,
                  "variant": {
                    "id": "1_201111836_G_A",
                    "chromosome": "1",
                    "position": 201111836
                  },
                  "study": {
                    "id": "gtex-v10_ge_artery_tibial_ensg00000081248",
                    "studyType": "eqtl",
                    "traitFromSource": "ENSG00000081248"
                  }
                },
                {
                  "studyLocusId": "68947a34e2093e571f334ff26f59ab7c",
                  "confidence": "SuSiE fine-mapped credible set with in-sample LD",
                  "region": "chr1:200042916-202042916",
                  "chromosome": "1",
                  "position": 200916118,
                  "variant": {
                    "id": "1_200916118_G_A",
                    "chromosome": "1",
                    "position": 200916118
                  },
                  "study": {
                    "id": "gtex-v10_exon_artery_tibial_ensg00000081248_12_1_201042553_201043280",
                    "studyType": "eqtl",
                    "traitFromSource": "ENSG00000081248.12_1_201042553_201043280"
                  }
                },
                {
                  "studyLocusId": "6b098264a2be28e734f71b04bc9c2a7d",
                  "confidence": "SuSiE fine-mapped credible set with in-sample LD",
                  "region": "chr1:200112451-202112451",
                  "chromosome": "1",
                  "position": 201044606,
                  "variant": {
                    "id": "1_201044606_G_A",
                    "chromosome": "1",
                    "position": 201044606
                  },
                  "study": {
                    "id": "gtex-v10_majiq_muscle_ensg00000081248_s_201042553-201043531_201041589-201043281",
                    "studyType": "sqtl",
                    "traitFromSource": "ENSG00000081248:s:201042553-201043531:201041589-201043281"
                  }
                },
                {
                  "studyLocusId": "74a7159ef8daa657fa32714de5d45679",
                  "confidence": "SuSiE fine-mapped credible set with in-sample LD",
                  "region": "chr1:200112451-202112451",
                  "chromosome": "1",
                  "position": 201031226,
                  "variant": {
                    "id": "1_201031226_A_C",
                    "chromosome": "1",
                    "position": 201031226
                  },
                  "study": {
                    "id": "gtex-v10_majiq_muscle_ensg00000081248_s_201042553-201043531_201041589-201043281",
                    "studyType": "sqtl",
                    "traitFromSource": "ENSG00000081248:s:201042553-201043531:201041589-201043281"
                  }
                },
                {
                  "studyLocusId": "7e7b9b95862f9e7d6b96fa00c79f2a71",
                  "confidence": "SuSiE fine-mapped credible set with in-sample LD",
                  "region": "chr1:200042916-202042916",
                  "chromosome": "1",
                  "position": 201028188,
                  "variant": {
                    "id": "1_201028188_C_G",
                    "chromosome": "1",
                    "position": 201028188
                  },
                  "study": {
                    "id": "gtex-v10_exon_testis_ensg00000081248_12_1_201042553_201043280",
                    "studyType": "eqtl",
                    "traitFromSource": "ENSG00000081248.12_1_201042553_201043280"
                  }
                },
                {
                  "studyLocusId": "823623fdad3eeffdeeb546fa2ff42abb",
                  "confidence": "SuSiE fine-mapped credible set with in-sample LD",
                  "region": "chr1:200112451-202112451",
                  "chromosome": "1",
                  "position": 201055821,
                  "variant": {
                    "id": "1_201055821_C_T",
                    "chromosome": "1",
                    "position": 201055821
                  },
                  "study": {
                    "id": "fusion_txrev_muscle_naive_ensg00000081248_grp_2_contained_enst00000680051",
                    "studyType": "tuqtl",
                    "traitFromSource": "ENSG00000081248.grp_2.contained.ENST00000680051"
                  }
                },
                {
                  "studyLocusId": "8567ac630dffec739c871ca2b4369013",
                  "confidence": "SuSiE fine-mapped credible set with in-sample LD",
                  "region": "chr1:200042916-202042916",
                  "chromosome": "1",
                  "position": 201111836,
                  "variant": {
                    "id": "1_201111836_G_A",
                    "chromosome": "1",
                    "position": 201111836
                  },
                  "study": {
                    "id": "gtex-v10_exon_artery_tibial_ensg00000081248_12_1_201042553_201043280",
                    "studyType": "eqtl",
                    "traitFromSource": "ENSG00000081248.12_1_201042553_201043280"
                  }
                },
                {
                  "studyLocusId": "89fd07055678ba66df03bbe6e6f58164",
                  "confidence": "SuSiE fine-mapped credible set with in-sample LD",
                  "region": "chr1:200042916-202042916",
                  "chromosome": "1",
                  "position": 201036678,
                  "variant": {
                    "id": "1_201036678_C_T",
                    "chromosome": "1",
                    "position": 201036678
                  },
                  "study": {
                    "id": "gtex-v10_exon_muscle_ensg00000081248_12_1_201042553_201043280",
                    "studyType": "eqtl",
                    "traitFromSource": "ENSG00000081248.12_1_201042553_201043280"
                  }
                },
                {
                  "studyLocusId": "8e8a4ca3fd4a05c81e67d7bfd301ece2",
                  "confidence": "SuSiE fine-mapped credible set with in-sample LD",
                  "region": "chr1:200077991-202077991",
                  "chromosome": "1",
                  "position": 201076397,
                  "variant": {
                    "id": "1_201076397_C_T",
                    "chromosome": "1",
                    "position": 201076397
                  },
                  "study": {
                    "id": "fusion_exon_muscle_naive_ensg00000081248_12_1_201077879_201078104",
                    "studyType": "eqtl",
                    "traitFromSource": "ENSG00000081248.12_1_201077879_201078104"
                  }
                },
                {
                  "studyLocusId": "8ef29eec090561c93ad3f9fdf9cacb3e",
                  "confidence": "SuSiE fine-mapped credible set with in-sample LD",
                  "region": "chr1:200112451-202112451",
                  "chromosome": "1",
                  "position": 200919984,
                  "variant": {
                    "id": "1_200919984_C_T",
                    "chromosome": "1",
                    "position": 200919984
                  },
                  "study": {
                    "id": "gtex-v10_ge_artery_tibial_ensg00000081248",
                    "studyType": "eqtl",
                    "traitFromSource": "ENSG00000081248"
                  }
                },
                {
                  "studyLocusId": "9653f5ad727a78332665d126d9b12df1",
                  "confidence": "SuSiE fine-mapped credible set with in-sample LD",
                  "region": "chr1:200042916-202042916",
                  "chromosome": "1",
                  "position": 201055821,
                  "variant": {
                    "id": "1_201055821_C_T",
                    "chromosome": "1",
                    "position": 201055821
                  },
                  "study": {
                    "id": "fusion_exon_muscle_naive_ensg00000081248_12_1_201042553_201043280",
                    "studyType": "eqtl",
                    "traitFromSource": "ENSG00000081248.12_1_201042553_201043280"
                  }
                },
                {
                  "studyLocusId": "b59a597d5e3af03187dc9235c54120b2",
                  "confidence": "SuSiE fine-mapped credible set with in-sample LD",
                  "region": "chr1:200112451-202112451",
                  "chromosome": "1",
                  "position": 201039454,
                  "variant": {
                    "id": "1_201039454_T_TG",
                    "chromosome": "1",
                    "position": 201039454
                  },
                  "study": {
                    "id": "gtex-v10_majiq_muscle_ensg00000081248_s_201040231-201040374_201040083-201040230",
                    "studyType": "sqtl",
                    "traitFromSource": "ENSG00000081248:s:201040231-201040374:201040083-201040230"
                  }
                },
                {
                  "studyLocusId": "bbbe2bb4b2dceff1e1f9b4a3c25485d7",
                  "confidence": "SuSiE fine-mapped credible set with in-sample LD",
                  "region": "chr1:200042916-202042916",
                  "chromosome": "1",
                  "position": 201027874,
                  "variant": {
                    "id": "1_201027874_G_A",
                    "chromosome": "1",
                    "position": 201027874
                  },
                  "study": {
                    "id": "gtex-v10_exon_muscle_ensg00000081248_12_1_201042553_201043280",
                    "studyType": "eqtl",
                    "traitFromSource": "ENSG00000081248.12_1_201042553_201043280"
                  }
                },
                {
                  "studyLocusId": "c635dd0434cdf30253903ddd1d813e2f",
                  "confidence": "SuSiE fine-mapped credible set with in-sample LD",
                  "region": "chr1:200112451-202112451",
                  "chromosome": "1",
                  "position": 201043469,
                  "variant": {
                    "id": "1_201043469_G_A",
                    "chromosome": "1",
                    "position": 201043469
                  },
                  "study": {
                    "id": "gtex-v10_majiq_muscle_ensg00000081248_s_201044328-201044456_201043531-201044328",
                    "studyType": "sqtl",
                    "traitFromSource": "ENSG00000081248:s:201044328-201044456:201043531-201044328"
                  }
                },
                {
                  "studyLocusId": "d20c30b4738718040f05f8cf4c1a40c7",
                  "confidence": "SuSiE fine-mapped credible set with in-sample LD",
                  "region": "chr1:200112451-202112451",
                  "chromosome": "1",
                  "position": 200915857,
                  "variant": {
                    "id": "1_200915857_C_T",
                    "chromosome": "1",
                    "position": 200915857
                  },
                  "study": {
                    "id": "gtex-v10_txrev_artery_tibial_ensg00000081248_grp_2_contained_enst00000680051",
                    "studyType": "tuqtl",
                    "traitFromSource": "ENSG00000081248.grp_2.contained.ENST00000680051"
                  }
                },
                {
                  "studyLocusId": "e54a8ead3dad34b467bfda7c4ff3e694",
                  "confidence": "SuSiE fine-mapped credible set with in-sample LD",
                  "region": "chr1:200112451-202112451",
                  "chromosome": "1",
                  "position": 201014894,
                  "variant": {
                    "id": "1_201014894_A_G",
                    "chromosome": "1",
                    "position": 201014894
                  },
                  "study": {
                    "id": "gtex-v10_ge_testis_ensg00000081248",
                    "studyType": "eqtl",
                    "traitFromSource": "ENSG00000081248"
                  }
                },
                {
                  "studyLocusId": "e72db4aa4cce43018dc9c9bceb4b1f3f",
                  "confidence": "SuSiE fine-mapped credible set with in-sample LD",
                  "region": "chr1:200112451-202112451",
                  "chromosome": "1",
                  "position": 201045987,
                  "variant": {
                    "id": "1_201045987_CAAAATA_C",
                    "chromosome": "1",
                    "position": 201045987
                  },
                  "study": {
                    "id": "gtex-v10_txrev_muscle_ensg00000081248_grp_1_contained_enst00000680051",
                    "studyType": "tuqtl",
                    "traitFromSource": "ENSG00000081248.grp_1.contained.ENST00000680051"
                  }
                },
                {
                  "studyLocusId": "e74c26b74891951086b212ba3449c537",
                  "confidence": "SuSiE fine-mapped credible set with in-sample LD",
                  "region": "chr1:200112451-202112451",
                  "chromosome": "1",
                  "position": 201039454,
                  "variant": {
                    "id": "1_201039454_T_TG",
                    "chromosome": "1",
                    "position": 201039454
                  },
                  "study": {
                    "id": "gtex-v10_tx_muscle_enst00000680051",
                    "studyType": "eqtl",
                    "traitFromSource": "ENST00000680051"
                  }
                },
                {
                  "studyLocusId": "eb1be8efa70e3095a60beb9eb1013c33",
                  "confidence": "SuSiE fine-mapped credible set with in-sample LD",
                  "region": "chr1:200112451-202112451",
                  "chromosome": "1",
                  "position": 201039454,
                  "variant": {
                    "id": "1_201039454_T_TG",
                    "chromosome": "1",
                    "position": 201039454
                  },
                  "study": {
                    "id": "gtex-v10_majiq_muscle_ensg00000081248_s_201041504-201041589_201040714-201041503",
                    "studyType": "sqtl",
                    "traitFromSource": "ENSG00000081248:s:201041504-201041589:201040714-201041503"
                  }
                },
                {
                  "studyLocusId": "f205a1c037449c58a9191ab61bf65f77",
                  "confidence": "SuSiE fine-mapped credible set with in-sample LD",
                  "region": "chr1:200112451-202112451",
                  "chromosome": "1",
                  "position": 201123851,
                  "variant": {
                    "id": "1_201123851_C_T",
                    "chromosome": "1",
                    "position": 201123851
                  },
                  "study": {
                    "id": "gtex-v10_ge_lung_ensg00000081248",
                    "studyType": "eqtl",
                    "traitFromSource": "ENSG00000081248"
                  }
                }
              ],
              "total_count": 32,
              "filtered_count": 30
            }
          }
        }
      },
      "TREM2": {
        "symbol": "TREM2",
        "ensembl_id": "ENSG00000095970",
        "program": "MICROGLIAL_IMMUNE",
        "uffelmann_2026_lead_snp": {
          "gene": "TREM2",
          "program": "MICROGLIAL_IMMUNE",
          "variant_id": "6:41129207:C:T",
          "rsid": "rs143332484",
          "chr": "6",
          "pos_hg19": 41129207,
          "effect_allele": "T",
          "other_allele": "C",
          "eaf": 0.0109,
          "beta": 0.2812,
          "or": 1.3247185211468824,
          "se": 0.0276,
          "z": 10.18840579710145,
          "chisq": 103.80361268641042,
          "p_value": 2.234e-24,
          "neff": 296002.0,
          "n_case": 73257,
          "n_control": 1463820,
          "n_proxy_case": 53651,
          "n_proxy_control": 371843,
          "n_gws_in_window": 25
        },
        "open_targets_l2g": {
          "max_l2g_score": 0.96,
          "study_id": "GCST90704647",
          "lead_variant_b38": "6_40974457_G_A",
          "rsid": "rs187370608",
          "credible_set_p": 2.2680134773254395e-33
        },
        "gtex_v10_median_tpm": {
          "Brain_Cortex": 3.53125,
          "Brain_Frontal_Cortex_BA9": 5.08392,
          "Brain_Hippocampus": 9.84852,
          "Brain_Cerebellum": 1.51667,
          "Whole_Blood": 0.524339,
          "Spleen": 0.55335,
          "Cells_EBV_transformed_lymphocytes": 0.056171
        },
        "smr_and_colocalization": {
          "best_overall_smr": {
            "tissue": "Whole_Blood",
            "n_matched_eqtls": 34,
            "top_smr_rsid": "rs3800342",
            "pos_hg19": 41159532,
            "beta_gwas": 0.0361,
            "p_gwas": 6.791e-11,
            "nes_eqtl": 0.17342104017734528,
            "p_eqtl": 1.4030324544012539e-05,
            "b_smr": 0.20816,
            "z_smr": 3.6221,
            "t_smr": 13.1199,
            "p_smr": 0.00029217645758819124,
            "coloc_pp_h4_cis": 0.3607,
            "coloc_pp_h3_cis": 0.6273,
            "coloc_pp_h4_local_25kb": 0.3676
          },
          "best_brain_smr": {
            "tissue": "Brain_Frontal_Cortex_BA9",
            "n_matched_eqtls": 1,
            "top_smr_rsid": "rs4714323",
            "pos_hg19": 40261080,
            "beta_gwas": -0.0009,
            "p_gwas": 0.8638,
            "nes_eqtl": 0.13506929576396942,
            "p_eqtl": 2.7848748087377155e-05,
            "b_smr": -0.00666,
            "z_smr": -0.1635,
            "t_smr": 0.0267,
            "p_smr": 0.8701155316836507,
            "coloc_pp_h4_cis": 0.0009,
            "coloc_pp_h3_cis": 0.0,
            "coloc_pp_h4_local_25kb": 0.0009
          },
          "best_immune_smr": {
            "tissue": "Whole_Blood",
            "n_matched_eqtls": 34,
            "top_smr_rsid": "rs3800342",
            "pos_hg19": 41159532,
            "beta_gwas": 0.0361,
            "p_gwas": 6.791e-11,
            "nes_eqtl": 0.17342104017734528,
            "p_eqtl": 1.4030324544012539e-05,
            "b_smr": 0.20816,
            "z_smr": 3.6221,
            "t_smr": 13.1199,
            "p_smr": 0.00029217645758819124,
            "coloc_pp_h4_cis": 0.3607,
            "coloc_pp_h3_cis": 0.6273,
            "coloc_pp_h4_local_25kb": 0.3676
          },
          "by_tissue": {
            "Whole_Blood": {
              "tissue": "Whole_Blood",
              "n_matched_eqtls": 34,
              "top_smr_rsid": "rs3800342",
              "pos_hg19": 41159532,
              "beta_gwas": 0.0361,
              "p_gwas": 6.791e-11,
              "nes_eqtl": 0.17342104017734528,
              "p_eqtl": 1.4030324544012539e-05,
              "b_smr": 0.20816,
              "z_smr": 3.6221,
              "t_smr": 13.1199,
              "p_smr": 0.00029217645758819124,
              "coloc_pp_h4_cis": 0.3607,
              "coloc_pp_h3_cis": 0.6273,
              "coloc_pp_h4_local_25kb": 0.3676
            },
            "Brain_Frontal_Cortex_BA9": {
              "tissue": "Brain_Frontal_Cortex_BA9",
              "n_matched_eqtls": 1,
              "top_smr_rsid": "rs4714323",
              "pos_hg19": 40261080,
              "beta_gwas": -0.0009,
              "p_gwas": 0.8638,
              "nes_eqtl": 0.13506929576396942,
              "p_eqtl": 2.7848748087377155e-05,
              "b_smr": -0.00666,
              "z_smr": -0.1635,
              "t_smr": 0.0267,
              "p_smr": 0.8701155316836507,
              "coloc_pp_h4_cis": 0.0009,
              "coloc_pp_h3_cis": 0.0,
              "coloc_pp_h4_local_25kb": 0.0009
            }
          }
        },
        "open_targets_druggability": {
          "target": {
            "id": "ENSG00000095970",
            "approvedSymbol": "TREM2",
            "tractability": [
              {
                "modality": "SM",
                "label": "Approved Drug",
                "value": false
              },
              {
                "modality": "SM",
                "label": "Advanced Clinical",
                "value": false
              },
              {
                "modality": "SM",
                "label": "Phase 1 Clinical",
                "value": false
              },
              {
                "modality": "SM",
                "label": "Structure with Ligand",
                "value": true
              },
              {
                "modality": "SM",
                "label": "High-Quality Ligand",
                "value": false
              },
              {
                "modality": "SM",
                "label": "High-Quality Pocket",
                "value": false
              },
              {
                "modality": "SM",
                "label": "Med-Quality Pocket",
                "value": false
              },
              {
                "modality": "SM",
                "label": "Druggable Family",
                "value": false
              },
              {
                "modality": "AB",
                "label": "Approved Drug",
                "value": false
              },
              {
                "modality": "AB",
                "label": "Advanced Clinical",
                "value": false
              },
              {
                "modality": "AB",
                "label": "Phase 1 Clinical",
                "value": false
              },
              {
                "modality": "AB",
                "label": "UniProt loc high conf",
                "value": true
              },
              {
                "modality": "AB",
                "label": "GO CC high conf",
                "value": true
              },
              {
                "modality": "AB",
                "label": "UniProt loc med conf",
                "value": false
              },
              {
                "modality": "AB",
                "label": "UniProt SigP or TMHMM",
                "value": true
              },
              {
                "modality": "AB",
                "label": "GO CC med conf",
                "value": false
              },
              {
                "modality": "AB",
                "label": "Human Protein Atlas loc",
                "value": false
              },
              {
                "modality": "PR",
                "label": "Approved Drug",
                "value": false
              },
              {
                "modality": "PR",
                "label": "Advanced Clinical",
                "value": false
              },
              {
                "modality": "PR",
                "label": "Phase 1 Clinical",
                "value": false
              },
              {
                "modality": "PR",
                "label": "Literature",
                "value": false
              },
              {
                "modality": "PR",
                "label": "UniProt Ubiquitination",
                "value": false
              },
              {
                "modality": "PR",
                "label": "Database Ubiquitination",
                "value": false
              },
              {
                "modality": "PR",
                "label": "Half-life Data",
                "value": false
              },
              {
                "modality": "PR",
                "label": "Small Molecule Binder",
                "value": false
              },
              {
                "modality": "OC",
                "label": "Approved Drug",
                "value": false
              },
              {
                "modality": "OC",
                "label": "Advanced Clinical",
                "value": false
              },
              {
                "modality": "OC",
                "label": "Phase 1 Clinical",
                "value": false
              }
            ],
            "safetyLiabilities": [],
            "geneticConstraint": [
              {
                "constraintType": "syn",
                "exp": 120.94000244140625,
                "obs": 111,
                "score": 0.5393199920654297,
                "oe": 0.9178100228309631
              },
              {
                "constraintType": "mis",
                "exp": 289.0199890136719,
                "obs": 267,
                "score": 0.5523999929428101,
                "oe": 0.9238100051879883
              },
              {
                "constraintType": "lof",
                "exp": 22.920000076293945,
                "obs": 20,
                "score": 7.945100151118822e-07,
                "oe": 0.8725900053977966
              }
            ]
          }
        },
        "open_targets_qtl_coloc_sets": {
          "target": {
            "approvedSymbol": "TREM2",
            "genomicLocation": {
              "chromosome": "6",
              "start": 41158488,
              "end": 41163203
            },
            "credibleSets": {
              "count": 29,
              "rows": [
                {
                  "studyLocusId": "0ad62352a0fcff260267ac77e4fabbf7",
                  "confidence": "SuSiE fine-mapped credible set with out-of-sample LD",
                  "region": "6:40411469-41911469",
                  "chromosome": "6",
                  "position": 41161514,
                  "variant": {
                    "id": "6_41161514_C_T",
                    "chromosome": "6",
                    "position": 41161514
                  },
                  "study": {
                    "id": "UKB_PPP_EUR_TREM2_Q9NZC2_OID20731_v1",
                    "studyType": "pqtl",
                    "traitFromSource": "TREM2:Q9NZC2:OID20731:v1"
                  }
                },
                {
                  "studyLocusId": "0eebbe2eae84827987c1cafdb09e4fad",
                  "confidence": "SuSiE fine-mapped credible set with in-sample LD",
                  "region": "chr6:40163186-42163186",
                  "chromosome": "6",
                  "position": 41039163,
                  "variant": {
                    "id": "6_41039163_G_A",
                    "chromosome": "6",
                    "position": 41039163
                  },
                  "study": {
                    "id": "nedelec_2016_txrev_macrophage_naive_ensg00000095970_grp_1_contained_enst00000338469",
                    "studyType": "tuqtl",
                    "traitFromSource": "ENSG00000095970.grp_1.contained.ENST00000338469"
                  }
                },
                {
                  "studyLocusId": "4720e42f8454cd4e82a115c9dc83585c",
                  "confidence": "SuSiE fine-mapped credible set with in-sample LD",
                  "region": "chr6:40159837-42159837",
                  "chromosome": "6",
                  "position": 41271906,
                  "variant": {
                    "id": "6_41271906_C_T",
                    "chromosome": "6",
                    "position": 41271906
                  },
                  "study": {
                    "id": "gtex-v10_exon_nerve_tibial_ensg00000095970_17_6_41159792_41159882",
                    "studyType": "eqtl",
                    "traitFromSource": "ENSG00000095970.17_6_41159792_41159882"
                  }
                },
                {
                  "studyLocusId": "5969efaa514a4f78e6d06a30fe0073e8",
                  "confidence": "SuSiE fine-mapped credible set with out-of-sample LD",
                  "region": "6:40411469-41911469",
                  "chromosome": "6",
                  "position": 41161469,
                  "variant": {
                    "id": "6_41161469_C_T",
                    "chromosome": "6",
                    "position": 41161469
                  },
                  "study": {
                    "id": "UKB_PPP_EUR_TREM2_Q9NZC2_OID20731_v1",
                    "studyType": "pqtl",
                    "traitFromSource": "TREM2:Q9NZC2:OID20731:v1"
                  }
                },
                {
                  "studyLocusId": "6a081f3b1b1a1d80b988f6d7a61081d3",
                  "confidence": "SuSiE fine-mapped credible set with out-of-sample LD",
                  "region": "6:39895112-41395112",
                  "chromosome": "6",
                  "position": 41188461,
                  "variant": {
                    "id": "6_41188461_CAG_C",
                    "chromosome": "6",
                    "position": 41188461
                  },
                  "study": {
                    "id": "UKB_PPP_EUR_TREM2_Q9NZC2_OID20731_v1",
                    "studyType": "pqtl",
                    "traitFromSource": "TREM2:Q9NZC2:OID20731:v1"
                  }
                },
                {
                  "studyLocusId": "7458bd71092212604adf51db3476525f",
                  "confidence": "SuSiE fine-mapped credible set with out-of-sample LD",
                  "region": "6:40411469-41911469",
                  "chromosome": "6",
                  "position": 41272084,
                  "variant": {
                    "id": "6_41272084_C_T",
                    "chromosome": "6",
                    "position": 41272084
                  },
                  "study": {
                    "id": "UKB_PPP_EUR_TREM2_Q9NZC2_OID20731_v1",
                    "studyType": "pqtl",
                    "traitFromSource": "TREM2:Q9NZC2:OID20731:v1"
                  }
                },
                {
                  "studyLocusId": "d82a655d6df5a805f3025e4c362b0948",
                  "confidence": "SuSiE fine-mapped credible set with out-of-sample LD",
                  "region": "6:40411469-41911469",
                  "chromosome": "6",
                  "position": 41193736,
                  "variant": {
                    "id": "6_41193736_A_C",
                    "chromosome": "6",
                    "position": 41193736
                  },
                  "study": {
                    "id": "UKB_PPP_EUR_TREM2_Q9NZC2_OID20731_v1",
                    "studyType": "pqtl",
                    "traitFromSource": "TREM2:Q9NZC2:OID20731:v1"
                  }
                },
                {
                  "studyLocusId": "d8dff63c4caf85289592df523854af03",
                  "confidence": "SuSiE fine-mapped credible set with in-sample LD",
                  "region": "chr6:40163186-42163186",
                  "chromosome": "6",
                  "position": 41165784,
                  "variant": {
                    "id": "6_41165784_T_C",
                    "chromosome": "6",
                    "position": 41165784
                  },
                  "study": {
                    "id": "fairfax_2014_microarray_monocyte_ifn24_ilmn_1701248",
                    "studyType": "eqtl",
                    "traitFromSource": "ILMN_1701248"
                  }
                },
                {
                  "studyLocusId": "e1fea5b3f198c16deabff2eda329ce11",
                  "confidence": "SuSiE fine-mapped credible set with out-of-sample LD",
                  "region": "6:40411469-41911469",
                  "chromosome": "6",
                  "position": 41164934,
                  "variant": {
                    "id": "6_41164934_TG_T",
                    "chromosome": "6",
                    "position": 41164934
                  },
                  "study": {
                    "id": "UKB_PPP_EUR_TREM2_Q9NZC2_OID20731_v1",
                    "studyType": "pqtl",
                    "traitFromSource": "TREM2:Q9NZC2:OID20731:v1"
                  }
                }
              ],
              "total_count": 29,
              "filtered_count": 9
            }
          }
        }
      },
      "INPP5D": {
        "symbol": "INPP5D",
        "ensembl_id": "ENSG00000168918",
        "program": "MICROGLIAL_IMMUNE",
        "uffelmann_2026_lead_snp": {
          "gene": "INPP5D",
          "program": "MICROGLIAL_IMMUNE",
          "variant_id": "2:233981912:C:G",
          "rsid": "rs10933431",
          "chr": "2",
          "pos_hg19": 233981912,
          "effect_allele": "C",
          "other_allele": "G",
          "eaf": 0.7473,
          "beta": 0.0545,
          "or": 1.0560124764137249,
          "se": 0.0064,
          "z": 8.515625,
          "chisq": 72.515869140625,
          "p_value": 1.139e-17,
          "neff": 374304.0,
          "n_case": 99840,
          "n_control": 1584240,
          "n_proxy_case": 59015,
          "n_proxy_control": 430940,
          "n_gws_in_window": 67
        },
        "open_targets_l2g": {
          "max_l2g_score": 0.5297,
          "study_id": "GCST90027158",
          "lead_variant_b38": "2_233117202_G_C",
          "rsid": "rs10933431",
          "credible_set_p": 7.561429500579835e-18
        },
        "gtex_v10_median_tpm": {
          "Brain_Cortex": 5.33698,
          "Brain_Frontal_Cortex_BA9": 3.93902,
          "Brain_Hippocampus": 4.5965,
          "Brain_Cerebellum": 2.75627,
          "Whole_Blood": 122.491,
          "Spleen": 133.893,
          "Cells_EBV_transformed_lymphocytes": 106.625
        },
        "smr_and_colocalization": {
          "best_overall_smr": {
            "tissue": "Whole_Blood",
            "n_matched_eqtls": 170,
            "top_smr_rsid": "rs7577360",
            "pos_hg19": 234077222,
            "beta_gwas": 0.0358,
            "p_gwas": 1.884e-11,
            "nes_eqtl": -0.1827918291091919,
            "p_eqtl": 1.3661944270043931e-24,
            "b_smr": -0.19585,
            "z_smr": -5.6378,
            "t_smr": 31.7852,
            "p_smr": 1.7220358160829487e-08,
            "coloc_pp_h4_cis": 0.0006,
            "coloc_pp_h3_cis": 0.9994,
            "coloc_pp_h4_local_25kb": 0.9922
          },
          "best_brain_smr": {
            "tissue": "Brain_Cortex",
            "n_matched_eqtls": 3,
            "top_smr_rsid": "rs62192877",
            "pos_hg19": 234077283,
            "beta_gwas": 0.0305,
            "p_gwas": 4.536e-08,
            "nes_eqtl": -0.19923609495162964,
            "p_eqtl": 1.4743504928458619e-05,
            "b_smr": -0.15308,
            "z_smr": -3.3906,
            "t_smr": 11.496,
            "p_smr": 0.0006974543340960804,
            "coloc_pp_h4_cis": 0.9897,
            "coloc_pp_h3_cis": 0.0024,
            "coloc_pp_h4_local_25kb": 0.9897
          },
          "best_immune_smr": {
            "tissue": "Whole_Blood",
            "n_matched_eqtls": 170,
            "top_smr_rsid": "rs7577360",
            "pos_hg19": 234077222,
            "beta_gwas": 0.0358,
            "p_gwas": 1.884e-11,
            "nes_eqtl": -0.1827918291091919,
            "p_eqtl": 1.3661944270043931e-24,
            "b_smr": -0.19585,
            "z_smr": -5.6378,
            "t_smr": 31.7852,
            "p_smr": 1.7220358160829487e-08,
            "coloc_pp_h4_cis": 0.0006,
            "coloc_pp_h3_cis": 0.9994,
            "coloc_pp_h4_local_25kb": 0.9922
          },
          "by_tissue": {
            "Whole_Blood": {
              "tissue": "Whole_Blood",
              "n_matched_eqtls": 170,
              "top_smr_rsid": "rs7577360",
              "pos_hg19": 234077222,
              "beta_gwas": 0.0358,
              "p_gwas": 1.884e-11,
              "nes_eqtl": -0.1827918291091919,
              "p_eqtl": 1.3661944270043931e-24,
              "b_smr": -0.19585,
              "z_smr": -5.6378,
              "t_smr": 31.7852,
              "p_smr": 1.7220358160829487e-08,
              "coloc_pp_h4_cis": 0.0006,
              "coloc_pp_h3_cis": 0.9994,
              "coloc_pp_h4_local_25kb": 0.9922
            },
            "Brain_Frontal_Cortex_BA9": {
              "tissue": "Brain_Frontal_Cortex_BA9",
              "n_matched_eqtls": 1,
              "top_smr_rsid": "rs1190411",
              "pos_hg19": 233304998,
              "beta_gwas": -0.0086,
              "p_gwas": 0.206,
              "nes_eqtl": -0.1601269394159317,
              "p_eqtl": 1.733765095542495e-05,
              "b_smr": 0.05371,
              "z_smr": 1.2132,
              "t_smr": 1.472,
              "p_smr": 0.22503788769246702,
              "coloc_pp_h4_cis": 0.0037,
              "coloc_pp_h3_cis": 0.0,
              "coloc_pp_h4_local_25kb": 0.0037
            },
            "Spleen": {
              "tissue": "Spleen",
              "n_matched_eqtls": 143,
              "top_smr_rsid": "rs7577360",
              "pos_hg19": 234077222,
              "beta_gwas": 0.0358,
              "p_gwas": 1.884e-11,
              "nes_eqtl": -0.20963715016841888,
              "p_eqtl": 8.030615464277336e-11,
              "b_smr": -0.17077,
              "z_smr": -4.6837,
              "t_smr": 21.9367,
              "p_smr": 2.8179113647373493e-06,
              "coloc_pp_h4_cis": 0.9535,
              "coloc_pp_h3_cis": 0.0465,
              "coloc_pp_h4_local_25kb": 0.977
            },
            "Brain_Cortex": {
              "tissue": "Brain_Cortex",
              "n_matched_eqtls": 3,
              "top_smr_rsid": "rs62192877",
              "pos_hg19": 234077283,
              "beta_gwas": 0.0305,
              "p_gwas": 4.536e-08,
              "nes_eqtl": -0.19923609495162964,
              "p_eqtl": 1.4743504928458619e-05,
              "b_smr": -0.15308,
              "z_smr": -3.3906,
              "t_smr": 11.496,
              "p_smr": 0.0006974543340960804,
              "coloc_pp_h4_cis": 0.9897,
              "coloc_pp_h3_cis": 0.0024,
              "coloc_pp_h4_local_25kb": 0.9897
            }
          }
        },
        "open_targets_druggability": {
          "target": {
            "id": "ENSG00000168918",
            "approvedSymbol": "INPP5D",
            "tractability": [
              {
                "modality": "SM",
                "label": "Approved Drug",
                "value": false
              },
              {
                "modality": "SM",
                "label": "Advanced Clinical",
                "value": true
              },
              {
                "modality": "SM",
                "label": "Phase 1 Clinical",
                "value": false
              },
              {
                "modality": "SM",
                "label": "Structure with Ligand",
                "value": true
              },
              {
                "modality": "SM",
                "label": "High-Quality Ligand",
                "value": false
              },
              {
                "modality": "SM",
                "label": "High-Quality Pocket",
                "value": false
              },
              {
                "modality": "SM",
                "label": "Med-Quality Pocket",
                "value": false
              },
              {
                "modality": "SM",
                "label": "Druggable Family",
                "value": false
              },
              {
                "modality": "AB",
                "label": "Approved Drug",
                "value": false
              },
              {
                "modality": "AB",
                "label": "Advanced Clinical",
                "value": false
              },
              {
                "modality": "AB",
                "label": "Phase 1 Clinical",
                "value": false
              },
              {
                "modality": "AB",
                "label": "UniProt loc high conf",
                "value": true
              },
              {
                "modality": "AB",
                "label": "GO CC high conf",
                "value": false
              },
              {
                "modality": "AB",
                "label": "UniProt loc med conf",
                "value": true
              },
              {
                "modality": "AB",
                "label": "UniProt SigP or TMHMM",
                "value": false
              },
              {
                "modality": "AB",
                "label": "GO CC med conf",
                "value": true
              },
              {
                "modality": "AB",
                "label": "Human Protein Atlas loc",
                "value": false
              },
              {
                "modality": "PR",
                "label": "Approved Drug",
                "value": false
              },
              {
                "modality": "PR",
                "label": "Advanced Clinical",
                "value": false
              },
              {
                "modality": "PR",
                "label": "Phase 1 Clinical",
                "value": false
              },
              {
                "modality": "PR",
                "label": "Literature",
                "value": false
              },
              {
                "modality": "PR",
                "label": "UniProt Ubiquitination",
                "value": false
              },
              {
                "modality": "PR",
                "label": "Database Ubiquitination",
                "value": true
              },
              {
                "modality": "PR",
                "label": "Half-life Data",
                "value": true
              },
              {
                "modality": "PR",
                "label": "Small Molecule Binder",
                "value": false
              },
              {
                "modality": "OC",
                "label": "Approved Drug",
                "value": false
              },
              {
                "modality": "OC",
                "label": "Advanced Clinical",
                "value": false
              },
              {
                "modality": "OC",
                "label": "Phase 1 Clinical",
                "value": false
              }
            ],
            "safetyLiabilities": [],
            "geneticConstraint": [
              {
                "constraintType": "syn",
                "exp": 576.1900024414062,
                "obs": 584,
                "score": -0.19419999420642853,
                "oe": 1.0135999917984009
              },
              {
                "constraintType": "mis",
                "exp": 1412.699951171875,
                "obs": 1053,
                "score": 4.081900119781494,
                "oe": 0.7453600168228149
              },
              {
                "constraintType": "lof",
                "exp": 122.9000015258789,
                "obs": 33,
                "score": 1,
                "oe": 0.26851001381874084
              }
            ]
          }
        },
        "open_targets_qtl_coloc_sets": {
          "target": {
            "approvedSymbol": "INPP5D",
            "genomicLocation": {
              "chromosome": "2",
              "start": 233059967,
              "end": 233207903
            },
            "credibleSets": {
              "count": 112,
              "rows": [
                {
                  "studyLocusId": "010d3fa2df9586153039b4d9524de02b",
                  "confidence": "SuSiE fine-mapped credible set with in-sample LD",
                  "region": "chr2:232059967-234059967",
                  "chromosome": "2",
                  "position": 233141435,
                  "variant": {
                    "id": "2_233141435_C_T",
                    "chromosome": "2",
                    "position": 233141435
                  },
                  "study": {
                    "id": "gtex-v10_tx_blood_enst00000451407",
                    "studyType": "eqtl",
                    "traitFromSource": "ENST00000451407"
                  }
                },
                {
                  "studyLocusId": "026a867b411321863d63ebb9963e6a42",
                  "confidence": "SuSiE fine-mapped credible set with in-sample LD",
                  "region": "chr2:232059967-234059967",
                  "chromosome": "2",
                  "position": 233164597,
                  "variant": {
                    "id": "2_233164597_C_T",
                    "chromosome": "2",
                    "position": 233164597
                  },
                  "study": {
                    "id": "gtex-v10_txrev_lcl_ensg00000168918_grp_1_contained_enst00000493632",
                    "studyType": "tuqtl",
                    "traitFromSource": "ENSG00000168918.grp_1.contained.ENST00000493632"
                  }
                },
                {
                  "studyLocusId": "05658bf068d8add1affb3471f794e9a6",
                  "confidence": "SuSiE fine-mapped credible set with in-sample LD",
                  "region": "chr2:232059967-234059967",
                  "chromosome": "2",
                  "position": 233182512,
                  "variant": {
                    "id": "2_233182512_T_C",
                    "chromosome": "2",
                    "position": 233182512
                  },
                  "study": {
                    "id": "gtex-v10_majiq_blood_ensg00000168918_t_233177265-233177346_233171152-233177265",
                    "studyType": "sqtl",
                    "traitFromSource": "ENSG00000168918:t:233177265-233177346:233171152-233177265"
                  }
                },
                {
                  "studyLocusId": "05a5543a075f47c31a3cf90386e91ece",
                  "confidence": "SuSiE fine-mapped credible set with in-sample LD",
                  "region": "chr2:232059967-234059967",
                  "chromosome": "2",
                  "position": 233167045,
                  "variant": {
                    "id": "2_233167045_C_A",
                    "chromosome": "2",
                    "position": 233167045
                  },
                  "study": {
                    "id": "lepik_2017_tx_blood_enst00000493632",
                    "studyType": "eqtl",
                    "traitFromSource": "ENST00000493632"
                  }
                },
                {
                  "studyLocusId": "063090427ac08b34316e270559da6741",
                  "confidence": "SuSiE fine-mapped credible set with in-sample LD",
                  "region": "chr2:232065465-234065465",
                  "chromosome": "2",
                  "position": 233050933,
                  "variant": {
                    "id": "2_233050933_A_G",
                    "chromosome": "2",
                    "position": 233050933
                  },
                  "study": {
                    "id": "gtex-v10_leafcutter_skin_not_sun_exposed_2_233060612_233079335_clu_28233__",
                    "studyType": "sqtl",
                    "traitFromSource": "2:233060612:233079335:clu_28233_+"
                  }
                },
                {
                  "studyLocusId": "06d073676ceefa555a5c4aa013cee9d1",
                  "confidence": "SuSiE fine-mapped credible set with in-sample LD",
                  "region": "chr2:232059967-234059967",
                  "chromosome": "2",
                  "position": 233171907,
                  "variant": {
                    "id": "2_233171907_A_G",
                    "chromosome": "2",
                    "position": 233171907
                  },
                  "study": {
                    "id": "gtex-v10_majiq_blood_ensg00000168918_s_233169305-233169401_233169401-233170026",
                    "studyType": "sqtl",
                    "traitFromSource": "ENSG00000168918:s:233169305-233169401:233169401-233170026"
                  }
                },
                {
                  "studyLocusId": "09be2c05d4d1ddd2b97456743a80e563",
                  "confidence": "SuSiE fine-mapped credible set with in-sample LD",
                  "region": "chr2:232059967-234059967",
                  "chromosome": "2",
                  "position": 233152671,
                  "variant": {
                    "id": "2_233152671_C_A",
                    "chromosome": "2",
                    "position": 233152671
                  },
                  "study": {
                    "id": "gtex-v10_txrev_testis_ensg00000168918_grp_1_contained_enst00000480983",
                    "studyType": "tuqtl",
                    "traitFromSource": "ENSG00000168918.grp_1.contained.ENST00000480983"
                  }
                },
                {
                  "studyLocusId": "0a0bebfab3e9ac9b22dda1bf94830ab7",
                  "confidence": "SuSiE fine-mapped credible set with in-sample LD",
                  "region": "chr2:232206829-234206829",
                  "chromosome": "2",
                  "position": 233159238,
                  "variant": {
                    "id": "2_233159238_G_A",
                    "chromosome": "2",
                    "position": 233159238
                  },
                  "study": {
                    "id": "gtex-v10_exon_testis_ensg00000168918_14_2_233206706_233206952",
                    "studyType": "eqtl",
                    "traitFromSource": "ENSG00000168918.14_2_233206706_233206952"
                  }
                },
                {
                  "studyLocusId": "0b49b0519db77a6a2e505bde9f9059b3",
                  "confidence": "SuSiE fine-mapped credible set with in-sample LD",
                  "region": "chr2:232169790-234169790",
                  "chromosome": "2",
                  "position": 233168594,
                  "variant": {
                    "id": "2_233168594_A_C",
                    "chromosome": "2",
                    "position": 233168594
                  },
                  "study": {
                    "id": "gtex-v10_exon_thyroid_ensg00000168918_14_2_233169560_233170020",
                    "studyType": "eqtl",
                    "traitFromSource": "ENSG00000168918.14_2_233169560_233170020"
                  }
                },
                {
                  "studyLocusId": "0d9040a794d1162c3fb4600242c1521a",
                  "confidence": "SuSiE fine-mapped credible set with in-sample LD",
                  "region": "chr2:232059967-234059967",
                  "chromosome": "2",
                  "position": 233159238,
                  "variant": {
                    "id": "2_233159238_G_A",
                    "chromosome": "2",
                    "position": 233159238
                  },
                  "study": {
                    "id": "gtex-v10_ge_testis_ensg00000168918",
                    "studyType": "eqtl",
                    "traitFromSource": "ENSG00000168918"
                  }
                },
                {
                  "studyLocusId": "0e3e40d3aab53054b07dbf8d33c5793c",
                  "confidence": "SuSiE fine-mapped credible set with in-sample LD",
                  "region": "chr2:232160072-234160072",
                  "chromosome": "2",
                  "position": 233152671,
                  "variant": {
                    "id": "2_233152671_C_A",
                    "chromosome": "2",
                    "position": 233152671
                  },
                  "study": {
                    "id": "gtex-v10_leafcutter_lung_2_233160734_233161724_clu_29595__",
                    "studyType": "sqtl",
                    "traitFromSource": "2:233160734:233161724:clu_29595_+"
                  }
                },
                {
                  "studyLocusId": "11812d6f621614a776d4c0da98a0a23b",
                  "confidence": "SuSiE fine-mapped credible set with in-sample LD",
                  "region": "chr2:232059967-234059967",
                  "chromosome": "2",
                  "position": 233123633,
                  "variant": {
                    "id": "2_233123633_G_A",
                    "chromosome": "2",
                    "position": 233123633
                  },
                  "study": {
                    "id": "gtex-v10_majiq_blood_ensg00000168918_s_233185843-233185925_233185926-233189849",
                    "studyType": "sqtl",
                    "traitFromSource": "ENSG00000168918:s:233185843-233185925:233185926-233189849"
                  }
                },
                {
                  "studyLocusId": "148439028562a3dc96c40870913a924c",
                  "confidence": "SuSiE fine-mapped credible set with in-sample LD",
                  "region": "chr2:232146402-234146402",
                  "chromosome": "2",
                  "position": 233164597,
                  "variant": {
                    "id": "2_233164597_C_T",
                    "chromosome": "2",
                    "position": 233164597
                  },
                  "study": {
                    "id": "blueprint_exon_monocyte_ensg00000168918_14_2_233146367_233146438",
                    "studyType": "eqtl",
                    "traitFromSource": "ENSG00000168918.14_2_233146367_233146438"
                  }
                },
                {
                  "studyLocusId": "153be0fd3a437c30b9b4760e94b633a3",
                  "confidence": "SuSiE fine-mapped credible set with in-sample LD",
                  "region": "chr2:232059967-234059967",
                  "chromosome": "2",
                  "position": 233136477,
                  "variant": {
                    "id": "2_233136477_T_TAAAAAA",
                    "chromosome": "2",
                    "position": 233136477
                  },
                  "study": {
                    "id": "rosmap_tx_brain_naive_enst00000451407",
                    "studyType": "eqtl",
                    "traitFromSource": "ENST00000451407"
                  }
                },
                {
                  "studyLocusId": "1543259af67661f43073e1b93cec85b7",
                  "confidence": "SuSiE fine-mapped credible set with in-sample LD",
                  "region": "chr2:232060154-234060154",
                  "chromosome": "2",
                  "position": 232911075,
                  "variant": {
                    "id": "2_232911075_T_G",
                    "chromosome": "2",
                    "position": 232911075
                  },
                  "study": {
                    "id": "gencord_exon_t-cell_ensg00000168918_14_2_233059967_233060341",
                    "studyType": "eqtl",
                    "traitFromSource": "ENSG00000168918.14_2_233059967_233060341"
                  }
                },
                {
                  "studyLocusId": "1b5f10586df1f0be521029fc93b875e4",
                  "confidence": "SuSiE fine-mapped credible set with in-sample LD",
                  "region": "chr2:232059967-234059967",
                  "chromosome": "2",
                  "position": 233141364,
                  "variant": {
                    "id": "2_233141364_T_C",
                    "chromosome": "2",
                    "position": 233141364
                  },
                  "study": {
                    "id": "OTAR3087_MAGE_tx_LCL_ENST00000451407",
                    "studyType": "eqtl",
                    "traitFromSource": "ENST00000451407"
                  }
                },
                {
                  "studyLocusId": "1ef9818c67d907511c812573e8e87dc9",
                  "confidence": "SuSiE fine-mapped credible set with in-sample LD",
                  "region": "chr2:232059967-234059967",
                  "chromosome": "2",
                  "position": 233127516,
                  "variant": {
                    "id": "2_233127516_G_A",
                    "chromosome": "2",
                    "position": 233127516
                  },
                  "study": {
                    "id": "gtex-v10_tx_lcl_enst00000451407",
                    "studyType": "eqtl",
                    "traitFromSource": "ENST00000451407"
                  }
                },
                {
                  "studyLocusId": "2a5092d633ddb47d412f830b9e0b513c",
                  "confidence": "SuSiE fine-mapped credible set with in-sample LD",
                  "region": "chr2:232059967-234059967",
                  "chromosome": "2",
                  "position": 233040627,
                  "variant": {
                    "id": "2_233040627_A_G",
                    "chromosome": "2",
                    "position": 233040627
                  },
                  "study": {
                    "id": "gtex-v10_txrev_lcl_ensg00000168918_grp_1_contained_enst00000417661",
                    "studyType": "tuqtl",
                    "traitFromSource": "ENSG00000168918.grp_1.contained.ENST00000417661"
                  }
                },
                {
                  "studyLocusId": "2b98e8275af71459b7f5b8fde2f16128",
                  "confidence": "SuSiE fine-mapped credible set with in-sample LD",
                  "region": "chr2:232059967-234059967",
                  "chromosome": "2",
                  "position": 233210798,
                  "variant": {
                    "id": "2_233210798_GT_G",
                    "chromosome": "2",
                    "position": 233210798
                  },
                  "study": {
                    "id": "gtex-v10_tx_blood_enst00000491070",
                    "studyType": "eqtl",
                    "traitFromSource": "ENST00000491070"
                  }
                },
                {
                  "studyLocusId": "2bc0d862f257648307cee87d6ec45d6f",
                  "confidence": "SuSiE fine-mapped credible set with in-sample LD",
                  "region": "chr2:232059967-234059967",
                  "chromosome": "2",
                  "position": 233206983,
                  "variant": {
                    "id": "2_233206983_C_T",
                    "chromosome": "2",
                    "position": 233206983
                  },
                  "study": {
                    "id": "gtex-v10_majiq_blood_ensg00000168918_t_233206706-233207903_233205653-233206705",
                    "studyType": "sqtl",
                    "traitFromSource": "ENSG00000168918:t:233206706-233207903:233205653-233206705"
                  }
                },
                {
                  "studyLocusId": "2cb741c69ccab67413bd8b10a0cbf76e",
                  "confidence": "SuSiE fine-mapped credible set with in-sample LD",
                  "region": "chr2:232059967-234059967",
                  "chromosome": "2",
                  "position": 233141364,
                  "variant": {
                    "id": "2_233141364_T_C",
                    "chromosome": "2",
                    "position": 233141364
                  },
                  "study": {
                    "id": "gtex-v10_tx_testis_enst00000493632",
                    "studyType": "eqtl",
                    "traitFromSource": "ENST00000493632"
                  }
                },
                {
                  "studyLocusId": "2dde8499c2f4085d212e1844dfbf3270",
                  "confidence": "SuSiE fine-mapped credible set with in-sample LD",
                  "region": "chr2:232059967-234059967",
                  "chromosome": "2",
                  "position": 233205889,
                  "variant": {
                    "id": "2_233205889_A_G",
                    "chromosome": "2",
                    "position": 233205889
                  },
                  "study": {
                    "id": "gtex-v10_tx_lcl_enst00000491070",
                    "studyType": "eqtl",
                    "traitFromSource": "ENST00000491070"
                  }
                },
                {
                  "studyLocusId": "2e30a13be6d79a77c92dc3ecd2d666fd",
                  "confidence": "SuSiE fine-mapped credible set with in-sample LD",
                  "region": "chr2:232059967-234059967",
                  "chromosome": "2",
                  "position": 233039713,
                  "variant": {
                    "id": "2_233039713_G_A",
                    "chromosome": "2",
                    "position": 233039713
                  },
                  "study": {
                    "id": "gtex-v10_ge_nerve_tibial_ensg00000168918",
                    "studyType": "eqtl",
                    "traitFromSource": "ENSG00000168918"
                  }
                },
                {
                  "studyLocusId": "2e895e085af1b107934eb05a207e5a0f",
                  "confidence": "SuSiE fine-mapped credible set with in-sample LD",
                  "region": "chr2:232204916-234204916",
                  "chromosome": "2",
                  "position": 233205343,
                  "variant": {
                    "id": "2_233205343_CAA_C",
                    "chromosome": "2",
                    "position": 233205343
                  },
                  "study": {
                    "id": "geuvadis_exon_lcl_ensg00000168918_14_2_233204718_233205114",
                    "studyType": "eqtl",
                    "traitFromSource": "ENSG00000168918.14_2_233204718_233205114"
                  }
                },
                {
                  "studyLocusId": "32e91520db998f8d39493dd9e6b56ab8",
                  "confidence": "SuSiE fine-mapped credible set with in-sample LD",
                  "region": "chr2:232059967-234059967",
                  "chromosome": "2",
                  "position": 233159238,
                  "variant": {
                    "id": "2_233159238_G_A",
                    "chromosome": "2",
                    "position": 233159238
                  },
                  "study": {
                    "id": "gtex-v10_txrev_testis_ensg00000168918_grp_2_contained_enst00000491070",
                    "studyType": "tuqtl",
                    "traitFromSource": "ENSG00000168918.grp_2.contained.ENST00000491070"
                  }
                },
                {
                  "studyLocusId": "38e1a2fcc7d2d4bb95e7ad4148ef6c78",
                  "confidence": "SuSiE fine-mapped credible set with in-sample LD",
                  "region": "chr2:232169790-234169790",
                  "chromosome": "2",
                  "position": 233164597,
                  "variant": {
                    "id": "2_233164597_C_T",
                    "chromosome": "2",
                    "position": 233164597
                  },
                  "study": {
                    "id": "OTAR3087_MAGE_exon_LCL_ENSG00000168918.14_2_233169560_233170020",
                    "studyType": "eqtl",
                    "traitFromSource": "ENSG00000168918.14_2_233169560_233170020"
                  }
                },
                {
                  "studyLocusId": "39579bfcb2ae61479d22454c03ed9982",
                  "confidence": "SuSiE fine-mapped credible set with in-sample LD",
                  "region": "chr2:232059967-234059967",
                  "chromosome": "2",
                  "position": 233200961,
                  "variant": {
                    "id": "2_233200961_AAAATAAATAAATAAATAAATAAAT_A",
                    "chromosome": "2",
                    "position": 233200961
                  },
                  "study": {
                    "id": "OTAR3087_MAGE_txrev_LCL_ENSG00000168918.grp_1.contained.ENST00000417661",
                    "studyType": "tuqtl",
                    "traitFromSource": "ENSG00000168918.grp_1.contained.ENST00000417661"
                  }
                },
                {
                  "studyLocusId": "3b03161d4857276a530954826c07e1f3",
                  "confidence": "SuSiE fine-mapped credible set with in-sample LD",
                  "region": "chr2:232059967-234059967",
                  "chromosome": "2",
                  "position": 233428874,
                  "variant": {
                    "id": "2_233428874_T_TTTG",
                    "chromosome": "2",
                    "position": 233428874
                  },
                  "study": {
                    "id": "blueprint_tx_monocyte_enst00000467393",
                    "studyType": "eqtl",
                    "traitFromSource": "ENST00000467393"
                  }
                },
                {
                  "studyLocusId": "3d182cdae5ff41e9c99f8fccc4e5decd",
                  "confidence": "SuSiE fine-mapped credible set with in-sample LD",
                  "region": "chr2:232059967-234059967",
                  "chromosome": "2",
                  "position": 233206691,
                  "variant": {
                    "id": "2_233206691_G_A",
                    "chromosome": "2",
                    "position": 233206691
                  },
                  "study": {
                    "id": "gtex-v10_tx_lcl_enst00000491070",
                    "studyType": "eqtl",
                    "traitFromSource": "ENST00000491070"
                  }
                },
                {
                  "studyLocusId": "3edcdd61848f625b11c15ce28e4206e9",
                  "confidence": "SuSiE fine-mapped credible set with in-sample LD",
                  "region": "chr2:232059967-234059967",
                  "chromosome": "2",
                  "position": 233159360,
                  "variant": {
                    "id": "2_233159360_C_T",
                    "chromosome": "2",
                    "position": 233159360
                  },
                  "study": {
                    "id": "gtex-v10_majiq_testis_ensg00000168918_s_233163707-233163926_233163926-233164307",
                    "studyType": "sqtl",
                    "traitFromSource": "ENSG00000168918:s:233163707-233163926:233163926-233164307"
                  }
                },
                {
                  "studyLocusId": "4044699f468bab6b31da02c9af914f2a",
                  "confidence": "SuSiE fine-mapped credible set with in-sample LD",
                  "region": "chr2:232169790-234169790",
                  "chromosome": "2",
                  "position": 233169410,
                  "variant": {
                    "id": "2_233169410_AC_A",
                    "chromosome": "2",
                    "position": 233169410
                  },
                  "study": {
                    "id": "gtex-v10_exon_lung_ensg00000168918_14_2_233169560_233170020",
                    "studyType": "eqtl",
                    "traitFromSource": "ENSG00000168918.14_2_233169560_233170020"
                  }
                },
                {
                  "studyLocusId": "42e5ce6dcb76cbcc54c9b32b5259e213",
                  "confidence": "SuSiE fine-mapped credible set with in-sample LD",
                  "region": "chr2:232059967-234059967",
                  "chromosome": "2",
                  "position": 233168594,
                  "variant": {
                    "id": "2_233168594_A_C",
                    "chromosome": "2",
                    "position": 233168594
                  },
                  "study": {
                    "id": "gtex-v10_tx_blood_enst00000493632",
                    "studyType": "eqtl",
                    "traitFromSource": "ENST00000493632"
                  }
                },
                {
                  "studyLocusId": "45234964bdf6d49a8b30916de710986a",
                  "confidence": "SuSiE fine-mapped credible set with in-sample LD",
                  "region": "chr2:232170095-234170095",
                  "chromosome": "2",
                  "position": 233195889,
                  "variant": {
                    "id": "2_233195889_C_T",
                    "chromosome": "2",
                    "position": 233195889
                  },
                  "study": {
                    "id": "geuvadis_exon_lcl_ensg00000168918_14_2_233170026_233170164",
                    "studyType": "eqtl",
                    "traitFromSource": "ENSG00000168918.14_2_233170026_233170164"
                  }
                },
                {
                  "studyLocusId": "4598e0b169206cb0cb32111d42befcc4",
                  "confidence": "SuSiE fine-mapped credible set with in-sample LD",
                  "region": "chr2:232059967-234059967",
                  "chromosome": "2",
                  "position": 233206691,
                  "variant": {
                    "id": "2_233206691_G_A",
                    "chromosome": "2",
                    "position": 233206691
                  },
                  "study": {
                    "id": "geuvadis_tx_lcl_enst00000491070",
                    "studyType": "eqtl",
                    "traitFromSource": "ENST00000491070"
                  }
                },
                {
                  "studyLocusId": "4849e09dfdce63e7793faca4c79b3663",
                  "confidence": "SuSiE fine-mapped credible set with in-sample LD",
                  "region": "chr2:232059967-234059967",
                  "chromosome": "2",
                  "position": 233159360,
                  "variant": {
                    "id": "2_233159360_C_T",
                    "chromosome": "2",
                    "position": 233159360
                  },
                  "study": {
                    "id": "gtex-v10_majiq_testis_ensg00000168918_s_233164301-233164424_233164424-233168820",
                    "studyType": "sqtl",
                    "traitFromSource": "ENSG00000168918:s:233164301-233164424:233164424-233168820"
                  }
                },
                {
                  "studyLocusId": "496ab4814bafdc43369e73c1f498cba0",
                  "confidence": "SuSiE fine-mapped credible set with in-sample LD",
                  "region": "chr2:232059967-234059967",
                  "chromosome": "2",
                  "position": 233040780,
                  "variant": {
                    "id": "2_233040780_T_C",
                    "chromosome": "2",
                    "position": 233040780
                  },
                  "study": {
                    "id": "gtex-v10_txrev_nerve_tibial_ensg00000168918_grp_1_contained_enst00000451407",
                    "studyType": "tuqtl",
                    "traitFromSource": "ENSG00000168918.grp_1.contained.ENST00000451407"
                  }
                },
                {
                  "studyLocusId": "4c5949ad814c157991e359c96885ae33",
                  "confidence": "SuSiE fine-mapped credible set with in-sample LD",
                  "region": "chr2:232059967-234059967",
                  "chromosome": "2",
                  "position": 233206691,
                  "variant": {
                    "id": "2_233206691_G_A",
                    "chromosome": "2",
                    "position": 233206691
                  },
                  "study": {
                    "id": "geuvadis_txrev_lcl_ensg00000168918_grp_1_contained_enst00000491070",
                    "studyType": "tuqtl",
                    "traitFromSource": "ENSG00000168918.grp_1.contained.ENST00000491070"
                  }
                },
                {
                  "studyLocusId": "4d0ed24619fa5969948dd08a9ce0b065",
                  "confidence": "SuSiE fine-mapped credible set with in-sample LD",
                  "region": "chr2:232059967-234059967",
                  "chromosome": "2",
                  "position": 233176290,
                  "variant": {
                    "id": "2_233176290_C_T",
                    "chromosome": "2",
                    "position": 233176290
                  },
                  "study": {
                    "id": "quach_2016_txrev_monocyte_iav_ensg00000168918_grp_1_contained_enst00000493632",
                    "studyType": "tuqtl",
                    "traitFromSource": "ENSG00000168918.grp_1.contained.ENST00000493632"
                  }
                },
                {
                  "studyLocusId": "4fc536d6147dbb0e46f412285eaaf3bb",
                  "confidence": "SuSiE fine-mapped credible set with in-sample LD",
                  "region": "chr2:232059967-234059967",
                  "chromosome": "2",
                  "position": 233166771,
                  "variant": {
                    "id": "2_233166771_A_G",
                    "chromosome": "2",
                    "position": 233166771
                  },
                  "study": {
                    "id": "gtex-v10_majiq_lcl_ensg00000168918_s_233169305-233169401_233169401-233170026",
                    "studyType": "sqtl",
                    "traitFromSource": "ENSG00000168918:s:233169305-233169401:233169401-233170026"
                  }
                },
                {
                  "studyLocusId": "50ab676944bf5843c714126483daf5c7",
                  "confidence": "SuSiE fine-mapped credible set with in-sample LD",
                  "region": "chr2:232059967-234059967",
                  "chromosome": "2",
                  "position": 233159238,
                  "variant": {
                    "id": "2_233159238_G_A",
                    "chromosome": "2",
                    "position": 233159238
                  },
                  "study": {
                    "id": "gtex-v10_txrev_testis_ensg00000168918_grp_2_upstream_ensg00000168918_cage7",
                    "studyType": "tuqtl",
                    "traitFromSource": "ENSG00000168918.grp_2.upstream.ENSG00000168918_CAGE7"
                  }
                },
                {
                  "studyLocusId": "56e5100d777d4f94f30dfd47e89f5516",
                  "confidence": "SuSiE fine-mapped credible set with in-sample LD",
                  "region": "chr2:232059967-234059967",
                  "chromosome": "2",
                  "position": 233164597,
                  "variant": {
                    "id": "2_233164597_C_T",
                    "chromosome": "2",
                    "position": 233164597
                  },
                  "study": {
                    "id": "gtex-v10_tx_lcl_enst00000493632",
                    "studyType": "eqtl",
                    "traitFromSource": "ENST00000493632"
                  }
                },
                {
                  "studyLocusId": "587835da75843e0e2d21f5f68ae4796a",
                  "confidence": "SuSiE fine-mapped credible set with in-sample LD",
                  "region": "chr2:232059967-234059967",
                  "chromosome": "2",
                  "position": 233167207,
                  "variant": {
                    "id": "2_233167207_CA_C",
                    "chromosome": "2",
                    "position": 233167207
                  },
                  "study": {
                    "id": "blueprint_ge_neutrophil_ensg00000168918",
                    "studyType": "eqtl",
                    "traitFromSource": "ENSG00000168918"
                  }
                },
                {
                  "studyLocusId": "59aa482c8daf2e493c7f766b861fb31c",
                  "confidence": "SuSiE fine-mapped credible set with in-sample LD",
                  "region": "chr2:232059967-234059967",
                  "chromosome": "2",
                  "position": 233166171,
                  "variant": {
                    "id": "2_233166171_G_A",
                    "chromosome": "2",
                    "position": 233166171
                  },
                  "study": {
                    "id": "gtex-v10_ge_blood_ensg00000168918",
                    "studyType": "eqtl",
                    "traitFromSource": "ENSG00000168918"
                  }
                },
                {
                  "studyLocusId": "5a3836c92c87064d242c3776a34f6fe2",
                  "confidence": "SuSiE fine-mapped credible set with in-sample LD",
                  "region": "chr2:232059967-234059967",
                  "chromosome": "2",
                  "position": 233206983,
                  "variant": {
                    "id": "2_233206983_C_T",
                    "chromosome": "2",
                    "position": 233206983
                  },
                  "study": {
                    "id": "gtex-v10_txrev_lcl_ensg00000168918_grp_2_contained_enst00000491070",
                    "studyType": "tuqtl",
                    "traitFromSource": "ENSG00000168918.grp_2.contained.ENST00000491070"
                  }
                },
                {
                  "studyLocusId": "61e8eed30148bbfc5e12316083680e9c",
                  "confidence": "SuSiE fine-mapped credible set with in-sample LD",
                  "region": "chr2:232163805-234163805",
                  "chromosome": "2",
                  "position": 233184179,
                  "variant": {
                    "id": "2_233184179_C_G",
                    "chromosome": "2",
                    "position": 233184179
                  },
                  "study": {
                    "id": "blueprint_exon_monocyte_ensg00000168918_14_2_233163707_233163903",
                    "studyType": "eqtl",
                    "traitFromSource": "ENSG00000168918.14_2_233163707_233163903"
                  }
                },
                {
                  "studyLocusId": "65199c15a6659803650ecf9515eeb49a",
                  "confidence": "SuSiE fine-mapped credible set with in-sample LD",
                  "region": "chr2:232059967-234059967",
                  "chromosome": "2",
                  "position": 233047079,
                  "variant": {
                    "id": "2_233047079_GA_G",
                    "chromosome": "2",
                    "position": 233047079
                  },
                  "study": {
                    "id": "blueprint_tx_neutrophil_enst00000493078",
                    "studyType": "eqtl",
                    "traitFromSource": "ENST00000493078"
                  }
                },
                {
                  "studyLocusId": "655c97ab2570ad486e813bb314eb62da",
                  "confidence": "SuSiE fine-mapped credible set with in-sample LD",
                  "region": "chr2:232059967-234059967",
                  "chromosome": "2",
                  "position": 233167045,
                  "variant": {
                    "id": "2_233167045_C_A",
                    "chromosome": "2",
                    "position": 233167045
                  },
                  "study": {
                    "id": "lepik_2017_txrev_blood_ensg00000168918_grp_1_contained_enst00000493632",
                    "studyType": "tuqtl",
                    "traitFromSource": "ENSG00000168918.grp_1.contained.ENST00000493632"
                  }
                },
                {
                  "studyLocusId": "66e2a3f9586e82011ec8de11c17fe86b",
                  "confidence": "SuSiE fine-mapped credible set with in-sample LD",
                  "region": "chr2:232160072-234160072",
                  "chromosome": "2",
                  "position": 233159360,
                  "variant": {
                    "id": "2_233159360_C_T",
                    "chromosome": "2",
                    "position": 233159360
                  },
                  "study": {
                    "id": "gtex-v10_leafcutter_testis_2_233159516_233161724_clu_48407__",
                    "studyType": "sqtl",
                    "traitFromSource": "2:233159516:233161724:clu_48407_+"
                  }
                },
                {
                  "studyLocusId": "684c41cc34407c164f51166698b7b32c",
                  "confidence": "SuSiE fine-mapped credible set with in-sample LD",
                  "region": "chr2:232059967-234059967",
                  "chromosome": "2",
                  "position": 233169760,
                  "variant": {
                    "id": "2_233169760_T_C",
                    "chromosome": "2",
                    "position": 233169760
                  },
                  "study": {
                    "id": "blueprint_tx_monocyte_enst00000493632",
                    "studyType": "eqtl",
                    "traitFromSource": "ENST00000493632"
                  }
                },
                {
                  "studyLocusId": "691ec7ef5bd355e877004f0fa657bc72",
                  "confidence": "SuSiE fine-mapped credible set with in-sample LD",
                  "region": "chr2:232059967-234059967",
                  "chromosome": "2",
                  "position": 233206691,
                  "variant": {
                    "id": "2_233206691_G_A",
                    "chromosome": "2",
                    "position": 233206691
                  },
                  "study": {
                    "id": "gtex-v10_majiq_blood_ensg00000168918_t_233206706-233207903_233205653-233206705",
                    "studyType": "sqtl",
                    "traitFromSource": "ENSG00000168918:t:233206706-233207903:233205653-233206705"
                  }
                },
                {
                  "_truncated": "(Showing 50 of 112 rows)"
                }
              ],
              "total_count": 112,
              "filtered_count": 107
            }
          }
        }
      },
      "CD33": {
        "symbol": "CD33",
        "ensembl_id": "ENSG00000105383",
        "program": "MICROGLIAL_IMMUNE",
        "uffelmann_2026_lead_snp": {
          "gene": "CD33",
          "program": "MICROGLIAL_IMMUNE",
          "variant_id": "19:51728477:C:T",
          "rsid": "rs12459419",
          "chr": "19",
          "pos_hg19": 51728477,
          "effect_allele": "T",
          "other_allele": "C",
          "eaf": 0.3249,
          "beta": -0.0519,
          "or": 0.9494238044763764,
          "se": 0.0056,
          "z": -9.267857142857144,
          "chisq": 85.89317602040819,
          "p_value": 1.832e-20,
          "neff": 378475.0,
          "n_case": 99392,
          "n_control": 1520720,
          "n_proxy_case": 66188,
          "n_proxy_control": 490538,
          "n_gws_in_window": 21
        },
        "open_targets_l2g": {
          "max_l2g_score": 0.9678,
          "study_id": "GCST90704647",
          "lead_variant_b38": "19_51233128_G_C",
          "rsid": "rs33978622",
          "credible_set_p": 1.1133335828781127e-12
        },
        "gtex_v10_median_tpm": {
          "Brain_Cortex": 0.395662,
          "Brain_Frontal_Cortex_BA9": 0.39477,
          "Brain_Hippocampus": 0.748185,
          "Brain_Cerebellum": 0.256045,
          "Whole_Blood": 23.1801,
          "Spleen": 34.3524,
          "Cells_EBV_transformed_lymphocytes": 2.31171
        },
        "smr_and_colocalization": {
          "best_overall_smr": {
            "tissue": "Whole_Blood",
            "n_matched_eqtls": 60,
            "top_smr_rsid": "rs2455069",
            "pos_hg19": 51728641,
            "beta_gwas": -0.0374,
            "p_gwas": 8.657e-13,
            "nes_eqtl": 0.14325305819511414,
            "p_eqtl": 1.3017833600767809e-17,
            "b_smr": -0.26108,
            "z_smr": -5.5022,
            "t_smr": 30.2741,
            "p_smr": 3.751030835395013e-08,
            "coloc_pp_h4_cis": 0.0,
            "coloc_pp_h3_cis": 1.0,
            "coloc_pp_h4_local_25kb": 0.0
          },
          "best_brain_smr": null,
          "best_immune_smr": {
            "tissue": "Whole_Blood",
            "n_matched_eqtls": 60,
            "top_smr_rsid": "rs2455069",
            "pos_hg19": 51728641,
            "beta_gwas": -0.0374,
            "p_gwas": 8.657e-13,
            "nes_eqtl": 0.14325305819511414,
            "p_eqtl": 1.3017833600767809e-17,
            "b_smr": -0.26108,
            "z_smr": -5.5022,
            "t_smr": 30.2741,
            "p_smr": 3.751030835395013e-08,
            "coloc_pp_h4_cis": 0.0,
            "coloc_pp_h3_cis": 1.0,
            "coloc_pp_h4_local_25kb": 0.0
          },
          "by_tissue": {
            "Whole_Blood": {
              "tissue": "Whole_Blood",
              "n_matched_eqtls": 60,
              "top_smr_rsid": "rs2455069",
              "pos_hg19": 51728641,
              "beta_gwas": -0.0374,
              "p_gwas": 8.657e-13,
              "nes_eqtl": 0.14325305819511414,
              "p_eqtl": 1.3017833600767809e-17,
              "b_smr": -0.26108,
              "z_smr": -5.5022,
              "t_smr": 30.2741,
              "p_smr": 3.751030835395013e-08,
              "coloc_pp_h4_cis": 0.0,
              "coloc_pp_h3_cis": 1.0,
              "coloc_pp_h4_local_25kb": 0.0
            },
            "Spleen": {
              "tissue": "Spleen",
              "n_matched_eqtls": 29,
              "top_smr_rsid": "rs1501448",
              "pos_hg19": 51759702,
              "beta_gwas": 0.0228,
              "p_gwas": 0.01899,
              "nes_eqtl": 0.33587121963500977,
              "p_eqtl": 4.388435731979919e-09,
              "b_smr": 0.06788,
              "z_smr": 2.182,
              "t_smr": 4.7612,
              "p_smr": 0.029108289760813276,
              "coloc_pp_h4_cis": 0.0528,
              "coloc_pp_h3_cis": 0.0025,
              "coloc_pp_h4_local_25kb": 0.0528
            }
          }
        },
        "open_targets_druggability": {
          "target": {
            "id": "ENSG00000105383",
            "approvedSymbol": "CD33",
            "tractability": [
              {
                "modality": "SM",
                "label": "Approved Drug",
                "value": false
              },
              {
                "modality": "SM",
                "label": "Advanced Clinical",
                "value": false
              },
              {
                "modality": "SM",
                "label": "Phase 1 Clinical",
                "value": false
              },
              {
                "modality": "SM",
                "label": "Structure with Ligand",
                "value": true
              },
              {
                "modality": "SM",
                "label": "High-Quality Ligand",
                "value": false
              },
              {
                "modality": "SM",
                "label": "High-Quality Pocket",
                "value": false
              },
              {
                "modality": "SM",
                "label": "Med-Quality Pocket",
                "value": false
              },
              {
                "modality": "SM",
                "label": "Druggable Family",
                "value": false
              },
              {
                "modality": "AB",
                "label": "Approved Drug",
                "value": false
              },
              {
                "modality": "AB",
                "label": "Advanced Clinical",
                "value": true
              },
              {
                "modality": "AB",
                "label": "Phase 1 Clinical",
                "value": false
              },
              {
                "modality": "AB",
                "label": "UniProt loc high conf",
                "value": true
              },
              {
                "modality": "AB",
                "label": "GO CC high conf",
                "value": true
              },
              {
                "modality": "AB",
                "label": "UniProt loc med conf",
                "value": false
              },
              {
                "modality": "AB",
                "label": "UniProt SigP or TMHMM",
                "value": true
              },
              {
                "modality": "AB",
                "label": "GO CC med conf",
                "value": false
              },
              {
                "modality": "AB",
                "label": "Human Protein Atlas loc",
                "value": true
              },
              {
                "modality": "PR",
                "label": "Approved Drug",
                "value": false
              },
              {
                "modality": "PR",
                "label": "Advanced Clinical",
                "value": false
              },
              {
                "modality": "PR",
                "label": "Phase 1 Clinical",
                "value": false
              },
              {
                "modality": "PR",
                "label": "Literature",
                "value": false
              },
              {
                "modality": "PR",
                "label": "UniProt Ubiquitination",
                "value": false
              },
              {
                "modality": "PR",
                "label": "Database Ubiquitination",
                "value": true
              },
              {
                "modality": "PR",
                "label": "Half-life Data",
                "value": true
              },
              {
                "modality": "PR",
                "label": "Small Molecule Binder",
                "value": false
              },
              {
                "modality": "OC",
                "label": "Approved Drug",
                "value": true
              },
              {
                "modality": "OC",
                "label": "Advanced Clinical",
                "value": false
              },
              {
                "modality": "OC",
                "label": "Phase 1 Clinical",
                "value": false
              }
            ],
            "safetyLiabilities": [],
            "geneticConstraint": [
              {
                "constraintType": "syn",
                "exp": 180.5800018310547,
                "obs": 176,
                "score": 0.20350000262260437,
                "oe": 0.97461998462677
              },
              {
                "constraintType": "mis",
                "exp": 448.0799865722656,
                "obs": 407,
                "score": 0.8276900053024292,
                "oe": 0.9083200097084045
              },
              {
                "constraintType": "lof",
                "exp": 31.354000091552734,
                "obs": 25,
                "score": 1.3336000392882852e-07,
                "oe": 0.7973499894142151
              }
            ]
          }
        },
        "open_targets_qtl_coloc_sets": {
          "target": {
            "approvedSymbol": "CD33",
            "genomicLocation": {
              "chromosome": "19",
              "start": 51217033,
              "end": 51243860
            },
            "credibleSets": {
              "count": 335,
              "rows": [
                {
                  "studyLocusId": "01516073c68fae844590feec8a6961e8",
                  "confidence": "SuSiE fine-mapped credible set with in-sample LD",
                  "region": "chr19:50225064-52225064",
                  "chromosome": "19",
                  "position": 51224706,
                  "variant": {
                    "id": "19_51224706_C_A",
                    "chromosome": "19",
                    "position": 51224706
                  },
                  "study": {
                    "id": "nedelec_2016_tx_macrophage_naive_enst00000421133",
                    "studyType": "eqtl",
                    "traitFromSource": "ENST00000421133"
                  }
                },
                {
                  "studyLocusId": "020b99a7d55ebd735fac787afceb5052",
                  "confidence": "SuSiE fine-mapped credible set with in-sample LD",
                  "region": "chr19:50225064-52225064",
                  "chromosome": "19",
                  "position": 51216221,
                  "variant": {
                    "id": "19_51216221_CGAGTGTGT_C",
                    "chromosome": "19",
                    "position": 51216221
                  },
                  "study": {
                    "id": "quach_2016_tx_monocyte_iav_enst00000421133",
                    "studyType": "eqtl",
                    "traitFromSource": "ENST00000421133"
                  }
                },
                {
                  "studyLocusId": "036d33e712cc480b00668a0e35a665f9",
                  "confidence": "SuSiE fine-mapped credible set with in-sample LD",
                  "region": "chr19:50225479-52225479",
                  "chromosome": "19",
                  "position": 51225221,
                  "variant": {
                    "id": "19_51225221_C_T",
                    "chromosome": "19",
                    "position": 51225221
                  },
                  "study": {
                    "id": "gtex-v10_leafcutter_adrenal_gland_19_51225155_51225803_clu_45482__",
                    "studyType": "sqtl",
                    "traitFromSource": "19:51225155:51225803:clu_45482_+"
                  }
                },
                {
                  "studyLocusId": "04979e0c028fb46e55172f4bdddb61b1",
                  "confidence": "SuSiE fine-mapped credible set with in-sample LD",
                  "region": "chr19:50225064-52225064",
                  "chromosome": "19",
                  "position": 51235971,
                  "variant": {
                    "id": "19_51235971_A_G",
                    "chromosome": "19",
                    "position": 51235971
                  },
                  "study": {
                    "id": "blueprint_txrev_monocyte_ensg00000105383_grp_1_downstream_ensg00000105383_cage1",
                    "studyType": "tuqtl",
                    "traitFromSource": "ENSG00000105383.grp_1.downstream.ENSG00000105383_CAGE1"
                  }
                },
                {
                  "studyLocusId": "0542f6352bfdf1399b3173e3a8682af3",
                  "confidence": "SuSiE fine-mapped credible set with in-sample LD",
                  "region": "chr19:50225064-52225064",
                  "chromosome": "19",
                  "position": 51224706,
                  "variant": {
                    "id": "19_51224706_C_A",
                    "chromosome": "19",
                    "position": 51224706
                  },
                  "study": {
                    "id": "gtex-v10_tx_spleen_enst00000262262",
                    "studyType": "eqtl",
                    "traitFromSource": "ENST00000262262"
                  }
                },
                {
                  "studyLocusId": "06131e1412511ea318594b94acb8ef58",
                  "confidence": "SuSiE fine-mapped credible set with in-sample LD",
                  "region": "chr19:50225408-52225408",
                  "chromosome": "19",
                  "position": 51233866,
                  "variant": {
                    "id": "19_51233866_A_G",
                    "chromosome": "19",
                    "position": 51233866
                  },
                  "study": {
                    "id": "gtex-v10_exon_brain_spinal_cord_ensg00000105383_15_19_51225218_51225598",
                    "studyType": "eqtl",
                    "traitFromSource": "ENSG00000105383.15_19_51225218_51225598"
                  }
                },
                {
                  "studyLocusId": "06ff4792ee8ba75c43a52396a7db183d",
                  "confidence": "SuSiE fine-mapped credible set with in-sample LD",
                  "region": "chr19:50235424-52235424",
                  "chromosome": "19",
                  "position": 51233128,
                  "variant": {
                    "id": "19_51233128_G_C",
                    "chromosome": "19",
                    "position": 51233128
                  },
                  "study": {
                    "id": "gtex-v10_leafcutter_blood_19_51235253_51235595_clu_42667__",
                    "studyType": "sqtl",
                    "traitFromSource": "19:51235253:51235595:clu_42667_+"
                  }
                },
                {
                  "studyLocusId": "07a86157435fbb7f842ebc91c7321d96",
                  "confidence": "SuSiE fine-mapped credible set with in-sample LD",
                  "region": "chr19:50237919-52237919",
                  "chromosome": "19",
                  "position": 51235960,
                  "variant": {
                    "id": "19_51235960_T_C",
                    "chromosome": "19",
                    "position": 51235960
                  },
                  "study": {
                    "id": "blueprint_exon_monocyte_ensg00000105383_15_19_51236573_51239266",
                    "studyType": "eqtl",
                    "traitFromSource": "ENSG00000105383.15_19_51236573_51239266"
                  }
                },
                {
                  "studyLocusId": "096e62e0d6e52548f67db15f5ccaacfc",
                  "confidence": "SuSiE fine-mapped credible set with in-sample LD",
                  "region": "chr19:50225064-52225064",
                  "chromosome": "19",
                  "position": 51225385,
                  "variant": {
                    "id": "19_51225385_A_G",
                    "chromosome": "19",
                    "position": 51225385
                  },
                  "study": {
                    "id": "lepik_2017_tx_blood_enst00000262262",
                    "studyType": "eqtl",
                    "traitFromSource": "ENST00000262262"
                  }
                },
                {
                  "studyLocusId": "09aa2905b7d421f7b219362fcd8c0ff5",
                  "confidence": "SuSiE fine-mapped credible set with out-of-sample LD",
                  "region": "19:50848937-52302618",
                  "chromosome": "19",
                  "position": 51221070,
                  "variant": {
                    "id": "19_51221070_T_C",
                    "chromosome": "19",
                    "position": 51221070
                  },
                  "study": {
                    "id": "UKB_PPP_EUR_CD33_P20138_OID21472_v1",
                    "studyType": "pqtl",
                    "traitFromSource": "CD33:P20138:OID21472:v1"
                  }
                },
                {
                  "studyLocusId": "0a629b82a240f05387c87e1dd4de49bc",
                  "confidence": "SuSiE fine-mapped credible set with in-sample LD",
                  "region": "chr19:50232800-52232800",
                  "chromosome": "19",
                  "position": 51235662,
                  "variant": {
                    "id": "19_51235662_G_A",
                    "chromosome": "19",
                    "position": 51235662
                  },
                  "study": {
                    "id": "gtex-v10_leafcutter_skin_sun_exposed_19_51235663_51239518_clu_56312__",
                    "studyType": "sqtl",
                    "traitFromSource": "19:51235663:51239518:clu_56312_+"
                  }
                },
                {
                  "studyLocusId": "0a68bc4c7cdf93fed31203c5628ae951",
                  "confidence": "SuSiE fine-mapped credible set with in-sample LD",
                  "region": "chr19:50225479-52225479",
                  "chromosome": "19",
                  "position": 51228668,
                  "variant": {
                    "id": "19_51228668_TTTTTG_T",
                    "chromosome": "19",
                    "position": 51228668
                  },
                  "study": {
                    "id": "rosmap_leafcutter_brain_naive_19_51225155_51225803_clu_15424_-",
                    "studyType": "sqtl",
                    "traitFromSource": "19:51225155:51225803:clu_15424_-"
                  }
                },
                {
                  "studyLocusId": "0a9d6bf3c00002b9d64ed2d5fa08e4b3",
                  "confidence": "SuSiE fine-mapped credible set with in-sample LD",
                  "region": "chr19:50225064-52225064",
                  "chromosome": "19",
                  "position": 51223357,
                  "variant": {
                    "id": "19_51223357_G_A",
                    "chromosome": "19",
                    "position": 51223357
                  },
                  "study": {
                    "id": "cedar_microarray_monocyte_cd14_ilmn_1747622",
                    "studyType": "eqtl",
                    "traitFromSource": "ILMN_1747622"
                  }
                },
                {
                  "studyLocusId": "0b898103bb8dce36286701b348ec0383",
                  "confidence": "SuSiE fine-mapped credible set with in-sample LD",
                  "region": "chr19:50225322-52225322",
                  "chromosome": "19",
                  "position": 51225221,
                  "variant": {
                    "id": "19_51225221_C_T",
                    "chromosome": "19",
                    "position": 51225221
                  },
                  "study": {
                    "id": "quach_2016_leafcutter_monocyte_iav_19_51225155_51225803_clu_44872__",
                    "studyType": "sqtl",
                    "traitFromSource": "19:51225155:51225803:clu_44872_+"
                  }
                },
                {
                  "studyLocusId": "0c1a6836a3d9dc0fb8746c6c0923badd",
                  "confidence": "SuSiE fine-mapped credible set with in-sample LD",
                  "region": "chr19:50237591-52237591",
                  "chromosome": "19",
                  "position": 51235662,
                  "variant": {
                    "id": "19_51235662_G_A",
                    "chromosome": "19",
                    "position": 51235662
                  },
                  "study": {
                    "id": "gtex-v10_leafcutter_colon_transverse_19_51235663_51239518_clu_55399__",
                    "studyType": "sqtl",
                    "traitFromSource": "19:51235663:51239518:clu_55399_+"
                  }
                },
                {
                  "studyLocusId": "0d776e26dd50cf2c688014884ccfab37",
                  "confidence": "SuSiE fine-mapped credible set with in-sample LD",
                  "region": "chr19:50225479-52225479",
                  "chromosome": "19",
                  "position": 51233128,
                  "variant": {
                    "id": "19_51233128_G_C",
                    "chromosome": "19",
                    "position": 51233128
                  },
                  "study": {
                    "id": "gtex-v10_leafcutter_skin_sun_exposed_19_51225155_51225218_clu_56311__",
                    "studyType": "sqtl",
                    "traitFromSource": "19:51225155:51225218:clu_56311_+"
                  }
                },
                {
                  "studyLocusId": "0eaa5012708bee63213b8a2125297fe6",
                  "confidence": "SuSiE fine-mapped credible set with in-sample LD",
                  "region": "chr19:50225408-52225408",
                  "chromosome": "19",
                  "position": 51224706,
                  "variant": {
                    "id": "19_51224706_C_A",
                    "chromosome": "19",
                    "position": 51224706
                  },
                  "study": {
                    "id": "nedelec_2016_exon_macrophage_listeria_ensg00000105383_15_19_51225218_51225598",
                    "studyType": "eqtl",
                    "traitFromSource": "ENSG00000105383.15_19_51225218_51225598"
                  }
                },
                {
                  "studyLocusId": "0f1ed71170228c5500bb506f96c23ac8",
                  "confidence": "SuSiE fine-mapped credible set with in-sample LD",
                  "region": "chr19:50225064-52225064",
                  "chromosome": "19",
                  "position": 51224706,
                  "variant": {
                    "id": "19_51224706_C_A",
                    "chromosome": "19",
                    "position": 51224706
                  },
                  "study": {
                    "id": "nedelec_2016_txrev_macrophage_listeria_ensg00000105383_grp_2_contained_enst00000262262",
                    "studyType": "tuqtl",
                    "traitFromSource": "ENSG00000105383.grp_2.contained.ENST00000262262"
                  }
                },
                {
                  "studyLocusId": "0f3b521952eb36d0c47ecfab4489f1ff",
                  "confidence": "SuSiE fine-mapped credible set with out-of-sample LD",
                  "region": "19:50848937-52302618",
                  "chromosome": "19",
                  "position": 51235971,
                  "variant": {
                    "id": "19_51235971_A_G",
                    "chromosome": "19",
                    "position": 51235971
                  },
                  "study": {
                    "id": "UKB_PPP_EUR_CD33_P20138_OID21472_v1",
                    "studyType": "pqtl",
                    "traitFromSource": "CD33:P20138:OID21472:v1"
                  }
                },
                {
                  "studyLocusId": "100c86a7a104cf0623ad5bd175e1ca77",
                  "confidence": "SuSiE fine-mapped credible set with in-sample LD",
                  "region": "chr19:50225064-52225064",
                  "chromosome": "19",
                  "position": 51233128,
                  "variant": {
                    "id": "19_51233128_G_C",
                    "chromosome": "19",
                    "position": 51233128
                  },
                  "study": {
                    "id": "gtex-v10_txrev_adrenal_gland_ensg00000105383_grp_2_contained_enst00000262262",
                    "studyType": "tuqtl",
                    "traitFromSource": "ENSG00000105383.grp_2.contained.ENST00000262262"
                  }
                },
                {
                  "studyLocusId": "1035af51b2714cba5e7929eee337da49",
                  "confidence": "SuSiE fine-mapped credible set with in-sample LD",
                  "region": "chr19:50225408-52225408",
                  "chromosome": "19",
                  "position": 51215581,
                  "variant": {
                    "id": "19_51215581_C_T",
                    "chromosome": "19",
                    "position": 51215581
                  },
                  "study": {
                    "id": "gencord_exon_t-cell_ensg00000105383_15_19_51225218_51225598",
                    "studyType": "eqtl",
                    "traitFromSource": "ENSG00000105383.15_19_51225218_51225598"
                  }
                },
                {
                  "studyLocusId": "11ca1b01204ad77a0206ea9362cfb9e1",
                  "confidence": "SuSiE fine-mapped credible set with in-sample LD",
                  "region": "chr19:50225408-52225408",
                  "chromosome": "19",
                  "position": 51246242,
                  "variant": {
                    "id": "19_51246242_C_T",
                    "chromosome": "19",
                    "position": 51246242
                  },
                  "study": {
                    "id": "blueprint_exon_monocyte_ensg00000105383_15_19_51225218_51225598",
                    "studyType": "eqtl",
                    "traitFromSource": "ENSG00000105383.15_19_51225218_51225598"
                  }
                },
                {
                  "studyLocusId": "133b7cdb0ccd683f035b9b2a6d00b97f",
                  "confidence": "SuSiE fine-mapped credible set with in-sample LD",
                  "region": "chr19:50225884-52225884",
                  "chromosome": "19",
                  "position": 51242324,
                  "variant": {
                    "id": "19_51242324_T_G",
                    "chromosome": "19",
                    "position": 51242324
                  },
                  "study": {
                    "id": "gtex-v10_exon_adipose_subcutaneous_ensg00000105383_15_19_51225803_51225965",
                    "studyType": "eqtl",
                    "traitFromSource": "ENSG00000105383.15_19_51225803_51225965"
                  }
                },
                {
                  "studyLocusId": "13559d73b1e2d242d5c8dbb2d777ffae",
                  "confidence": "SuSiE fine-mapped credible set with out-of-sample LD",
                  "region": "19:50848937-52302618",
                  "chromosome": "19",
                  "position": 51225847,
                  "variant": {
                    "id": "19_51225847_CCCGG_C",
                    "chromosome": "19",
                    "position": 51225847
                  },
                  "study": {
                    "id": "UKB_PPP_EUR_CD33_P20138_OID21472_v1",
                    "studyType": "pqtl",
                    "traitFromSource": "CD33:P20138:OID21472:v1"
                  }
                },
                {
                  "studyLocusId": "139c53b7c6530b2666f1d3caea0df4b8",
                  "confidence": "SuSiE fine-mapped credible set with in-sample LD",
                  "region": "chr19:50225064-52225064",
                  "chromosome": "19",
                  "position": 51224706,
                  "variant": {
                    "id": "19_51224706_C_A",
                    "chromosome": "19",
                    "position": 51224706
                  },
                  "study": {
                    "id": "young_2019_tx_microglia_naive_enst00000262262",
                    "studyType": "eqtl",
                    "traitFromSource": "ENST00000262262"
                  }
                },
                {
                  "studyLocusId": "143782d580a65c88628e4ce1f5f23d1b",
                  "confidence": "SuSiE fine-mapped credible set with in-sample LD",
                  "region": "chr19:50225064-52225064",
                  "chromosome": "19",
                  "position": 51235971,
                  "variant": {
                    "id": "19_51235971_A_G",
                    "chromosome": "19",
                    "position": 51235971
                  },
                  "study": {
                    "id": "gtex-v10_txrev_spleen_ensg00000105383_grp_1_downstream_enst00000262262",
                    "studyType": "tuqtl",
                    "traitFromSource": "ENSG00000105383.grp_1.downstream.ENST00000262262"
                  }
                },
                {
                  "studyLocusId": "14634ec757aca7db50e073b12d47b8ca",
                  "confidence": "SuSiE fine-mapped credible set with in-sample LD",
                  "region": "chr19:50225408-52225408",
                  "chromosome": "19",
                  "position": 51225221,
                  "variant": {
                    "id": "19_51225221_C_T",
                    "chromosome": "19",
                    "position": 51225221
                  },
                  "study": {
                    "id": "gtex-v10_exon_nerve_tibial_ensg00000105383_15_19_51225218_51225598",
                    "studyType": "eqtl",
                    "traitFromSource": "ENSG00000105383.15_19_51225218_51225598"
                  }
                },
                {
                  "studyLocusId": "15e61e9574d9b674c24ae9a276b7e236",
                  "confidence": "SuSiE fine-mapped credible set with in-sample LD",
                  "region": "chr19:50235424-52235424",
                  "chromosome": "19",
                  "position": 51233866,
                  "variant": {
                    "id": "19_51233866_A_G",
                    "chromosome": "19",
                    "position": 51233866
                  },
                  "study": {
                    "id": "alasoo_2018_leafcutter_macrophage_naive_19_51235253_51235518_clu_11240_-",
                    "studyType": "sqtl",
                    "traitFromSource": "19:51235253:51235518:clu_11240_-"
                  }
                },
                {
                  "studyLocusId": "1606015f92bb4db760296a819e6d6c18",
                  "confidence": "SuSiE fine-mapped credible set with in-sample LD",
                  "region": "chr19:50237591-52237591",
                  "chromosome": "19",
                  "position": 51227920,
                  "variant": {
                    "id": "19_51227920_G_A",
                    "chromosome": "19",
                    "position": 51227920
                  },
                  "study": {
                    "id": "gtex-v10_leafcutter_esophagus_gej_19_51235663_51239518_clu_49747__",
                    "studyType": "sqtl",
                    "traitFromSource": "19:51235663:51239518:clu_49747_+"
                  }
                },
                {
                  "studyLocusId": "1694f613b0ae5473ce2c6e1903800ede",
                  "confidence": "SuSiE fine-mapped credible set with in-sample LD",
                  "region": "chr19:50225064-52225064",
                  "chromosome": "19",
                  "position": 51216223,
                  "variant": {
                    "id": "19_51216223_AGT_A",
                    "chromosome": "19",
                    "position": 51216223
                  },
                  "study": {
                    "id": "alasoo_2018_tx_macrophage_naive_enst00000598473",
                    "studyType": "eqtl",
                    "traitFromSource": "ENST00000598473"
                  }
                },
                {
                  "studyLocusId": "17abbcbde9d59b800b7d10eb206d1b5e",
                  "confidence": "SuSiE fine-mapped credible set with in-sample LD",
                  "region": "chr19:50232800-52232800",
                  "chromosome": "19",
                  "position": 51262128,
                  "variant": {
                    "id": "19_51262128_A_T",
                    "chromosome": "19",
                    "position": 51262128
                  },
                  "study": {
                    "id": "lepik_2017_leafcutter_blood_19_51226081_51226309_clu_9130_-",
                    "studyType": "sqtl",
                    "traitFromSource": "19:51226081:51226309:clu_9130_-"
                  }
                },
                {
                  "studyLocusId": "184c8cf3ca4ebedab880e028d42e42ab",
                  "confidence": "SuSiE fine-mapped credible set with in-sample LD",
                  "region": "chr19:50226023-52226023",
                  "chromosome": "19",
                  "position": 51225847,
                  "variant": {
                    "id": "19_51225847_CCCGG_C",
                    "chromosome": "19",
                    "position": 51225847
                  },
                  "study": {
                    "id": "lepik_2017_exon_blood_ensg00000105383_15_19_51225966_51226081",
                    "studyType": "eqtl",
                    "traitFromSource": "ENSG00000105383.15_19_51225966_51226081"
                  }
                },
                {
                  "studyLocusId": "19a5f19dbcce0c581a850d7d66679be0",
                  "confidence": "SuSiE fine-mapped credible set with in-sample LD",
                  "region": "chr19:50225064-52225064",
                  "chromosome": "19",
                  "position": 51233866,
                  "variant": {
                    "id": "19_51233866_A_G",
                    "chromosome": "19",
                    "position": 51233866
                  },
                  "study": {
                    "id": "gtex-v10_tx_esophagus_muscularis_enst00000262262",
                    "studyType": "eqtl",
                    "traitFromSource": "ENST00000262262"
                  }
                },
                {
                  "studyLocusId": "1a9a096517126d25b9635d0d8e9afb53",
                  "confidence": "SuSiE fine-mapped credible set with in-sample LD",
                  "region": "chr19:50225064-52225064",
                  "chromosome": "19",
                  "position": 51233128,
                  "variant": {
                    "id": "19_51233128_G_C",
                    "chromosome": "19",
                    "position": 51233128
                  },
                  "study": {
                    "id": "alasoo_2018_txrev_macrophage_naive_ensg00000105383_grp_2_contained_enst00000262262",
                    "studyType": "tuqtl",
                    "traitFromSource": "ENSG00000105383.grp_2.contained.ENST00000262262"
                  }
                },
                {
                  "studyLocusId": "1add8f06d7823af45711a1928043eeaa",
                  "confidence": "SuSiE fine-mapped credible set with in-sample LD",
                  "region": "chr19:50225064-52225064",
                  "chromosome": "19",
                  "position": 51224706,
                  "variant": {
                    "id": "19_51224706_C_A",
                    "chromosome": "19",
                    "position": 51224706
                  },
                  "study": {
                    "id": "alasoo_2018_txrev_macrophage_ifng_ensg00000105383_grp_1_upstream_ensg00000105383_cage1",
                    "studyType": "tuqtl",
                    "traitFromSource": "ENSG00000105383.grp_1.upstream.ENSG00000105383_CAGE1"
                  }
                },
                {
                  "studyLocusId": "1ae51d5c3c8305577148f75f630f4ae8",
                  "confidence": "SuSiE fine-mapped credible set with in-sample LD",
                  "region": "chr19:50225479-52225479",
                  "chromosome": "19",
                  "position": 51224706,
                  "variant": {
                    "id": "19_51224706_C_A",
                    "chromosome": "19",
                    "position": 51224706
                  },
                  "study": {
                    "id": "nedelec_2016_leafcutter_macrophage_naive_19_51225155_51225218_clu_35012__",
                    "studyType": "sqtl",
                    "traitFromSource": "19:51225155:51225218:clu_35012_+"
                  }
                },
                {
                  "studyLocusId": "1d688f3095837245aa815182437bddfc",
                  "confidence": "SuSiE fine-mapped credible set with in-sample LD",
                  "region": "chr19:50225064-52225064",
                  "chromosome": "19",
                  "position": 51224706,
                  "variant": {
                    "id": "19_51224706_C_A",
                    "chromosome": "19",
                    "position": 51224706
                  },
                  "study": {
                    "id": "gtex-v10_majiq_blood_ensg00000105383_s_51235157-51235253_51235253-51235595",
                    "studyType": "sqtl",
                    "traitFromSource": "ENSG00000105383:s:51235157-51235253:51235253-51235595"
                  }
                },
                {
                  "studyLocusId": "1dfbfb9eddaab9fe33fa3d4fa044c1fb",
                  "confidence": "SuSiE fine-mapped credible set with in-sample LD",
                  "region": "chr19:50225408-52225408",
                  "chromosome": "19",
                  "position": 51225221,
                  "variant": {
                    "id": "19_51225221_C_T",
                    "chromosome": "19",
                    "position": 51225221
                  },
                  "study": {
                    "id": "gtex-v10_exon_blood_ensg00000105383_15_19_51225218_51225598",
                    "studyType": "eqtl",
                    "traitFromSource": "ENSG00000105383.15_19_51225218_51225598"
                  }
                },
                {
                  "studyLocusId": "1ebd8af5d5ed75cdda76ff740c158eb5",
                  "confidence": "SuSiE fine-mapped credible set with in-sample LD",
                  "region": "chr19:50225064-52225064",
                  "chromosome": "19",
                  "position": 51233866,
                  "variant": {
                    "id": "19_51233866_A_G",
                    "chromosome": "19",
                    "position": 51233866
                  },
                  "study": {
                    "id": "gtex-v10_tx_stomach_enst00000421133",
                    "studyType": "eqtl",
                    "traitFromSource": "ENST00000421133"
                  }
                },
                {
                  "studyLocusId": "1ed77eb57012329101c19ac7b6aba4b4",
                  "confidence": "SuSiE fine-mapped credible set with in-sample LD",
                  "region": "chr19:50225064-52225064",
                  "chromosome": "19",
                  "position": 51225221,
                  "variant": {
                    "id": "19_51225221_C_T",
                    "chromosome": "19",
                    "position": 51225221
                  },
                  "study": {
                    "id": "gtex-v10_majiq_lung_ensg00000105383_s_51225064-51225155_51225155-51225218",
                    "studyType": "sqtl",
                    "traitFromSource": "ENSG00000105383:s:51225064-51225155:51225155-51225218"
                  }
                },
                {
                  "studyLocusId": "1f289f93e1451352f5bfbf634f404378",
                  "confidence": "SuSiE fine-mapped credible set with in-sample LD",
                  "region": "chr19:50225064-52225064",
                  "chromosome": "19",
                  "position": 51217369,
                  "variant": {
                    "id": "19_51217369_A_T",
                    "chromosome": "19",
                    "position": 51217369
                  },
                  "study": {
                    "id": "twinsuk_ge_lcl_ensg00000105383",
                    "studyType": "eqtl",
                    "traitFromSource": "ENSG00000105383"
                  }
                },
                {
                  "studyLocusId": "1f89479fde59f6be4782d3955c89f9fc",
                  "confidence": "SuSiE fine-mapped credible set with in-sample LD",
                  "region": "chr19:50225479-52225479",
                  "chromosome": "19",
                  "position": 51224706,
                  "variant": {
                    "id": "19_51224706_C_A",
                    "chromosome": "19",
                    "position": 51224706
                  },
                  "study": {
                    "id": "gtex-v10_leafcutter_adipose_visceral_19_51225155_51225803_clu_53686__",
                    "studyType": "sqtl",
                    "traitFromSource": "19:51225155:51225803:clu_53686_+"
                  }
                },
                {
                  "studyLocusId": "20a324d0df30b5606e3148eac71217b8",
                  "confidence": "SuSiE fine-mapped credible set with in-sample LD",
                  "region": "chr19:50225064-52225064",
                  "chromosome": "19",
                  "position": 51223655,
                  "variant": {
                    "id": "19_51223655_A_C",
                    "chromosome": "19",
                    "position": 51223655
                  },
                  "study": {
                    "id": "gtex-v10_txrev_adipose_subcutaneous_ensg00000105383_grp_1_upstream_enst00000601785",
                    "studyType": "tuqtl",
                    "traitFromSource": "ENSG00000105383.grp_1.upstream.ENST00000601785"
                  }
                },
                {
                  "studyLocusId": "20d8f9565cb439b50deb8e26d5f612c8",
                  "confidence": "SuSiE fine-mapped credible set with in-sample LD",
                  "region": "chr19:50225064-52225064",
                  "chromosome": "19",
                  "position": 51233866,
                  "variant": {
                    "id": "19_51233866_A_G",
                    "chromosome": "19",
                    "position": 51233866
                  },
                  "study": {
                    "id": "lepik_2017_tx_blood_enst00000601785",
                    "studyType": "eqtl",
                    "traitFromSource": "ENST00000601785"
                  }
                },
                {
                  "studyLocusId": "2158d4edec2eeb5ed84c019ed5f96ae9",
                  "confidence": "SuSiE fine-mapped credible set with in-sample LD",
                  "region": "chr19:50225064-52225064",
                  "chromosome": "19",
                  "position": 51224706,
                  "variant": {
                    "id": "19_51224706_C_A",
                    "chromosome": "19",
                    "position": 51224706
                  },
                  "study": {
                    "id": "gtex-v10_majiq_spleen_ensg00000105383_s_51225064-51225155_51225155-51225218",
                    "studyType": "sqtl",
                    "traitFromSource": "ENSG00000105383:s:51225064-51225155:51225155-51225218"
                  }
                },
                {
                  "studyLocusId": "22028993e12cd3dc3b02fe7c6c219934",
                  "confidence": "SuSiE fine-mapped credible set with in-sample LD",
                  "region": "chr19:50225064-52225064",
                  "chromosome": "19",
                  "position": 51231768,
                  "variant": {
                    "id": "19_51231768_T_TA",
                    "chromosome": "19",
                    "position": 51231768
                  },
                  "study": {
                    "id": "young_2019_txrev_microglia_naive_ensg00000105383_grp_2_contained_enst00000262262",
                    "studyType": "tuqtl",
                    "traitFromSource": "ENSG00000105383.grp_2.contained.ENST00000262262"
                  }
                },
                {
                  "studyLocusId": "22273b5cde15d819e8d44f3fbdd46dc8",
                  "confidence": "SuSiE fine-mapped credible set with in-sample LD",
                  "region": "chr19:50225479-52225479",
                  "chromosome": "19",
                  "position": 51225221,
                  "variant": {
                    "id": "19_51225221_C_T",
                    "chromosome": "19",
                    "position": 51225221
                  },
                  "study": {
                    "id": "gtex-v10_leafcutter_esophagus_gej_19_51225155_51225803_clu_49745__",
                    "studyType": "sqtl",
                    "traitFromSource": "19:51225155:51225803:clu_49745_+"
                  }
                },
                {
                  "studyLocusId": "23e9a68551563b30f10e0b8a4b0ebf09",
                  "confidence": "SuSiE fine-mapped credible set with in-sample LD",
                  "region": "chr19:50243075-52243075",
                  "chromosome": "19",
                  "position": 51095412,
                  "variant": {
                    "id": "19_51095412_A_G",
                    "chromosome": "19",
                    "position": 51095412
                  },
                  "study": {
                    "id": "quach_2016_exon_monocyte_naive_ensg00000105383_15_19_51243043_51243108",
                    "studyType": "eqtl",
                    "traitFromSource": "ENSG00000105383.15_19_51243043_51243108"
                  }
                },
                {
                  "studyLocusId": "244e0974b5b79a1fcf658d1cbc4a04c4",
                  "confidence": "SuSiE fine-mapped credible set with in-sample LD",
                  "region": "chr19:50232800-52232800",
                  "chromosome": "19",
                  "position": 51215061,
                  "variant": {
                    "id": "19_51215061_T_A",
                    "chromosome": "19",
                    "position": 51215061
                  },
                  "study": {
                    "id": "gtex-v10_leafcutter_lung_19_51235676_51239518_clu_57913__",
                    "studyType": "sqtl",
                    "traitFromSource": "19:51235676:51239518:clu_57913_+"
                  }
                },
                {
                  "studyLocusId": "2532cfd43efddc48e0ed948f68b95918",
                  "confidence": "SuSiE fine-mapped credible set with in-sample LD",
                  "region": "chr19:50225064-52225064",
                  "chromosome": "19",
                  "position": 51227920,
                  "variant": {
                    "id": "19_51227920_G_A",
                    "chromosome": "19",
                    "position": 51227920
                  },
                  "study": {
                    "id": "gtex-v10_txrev_stomach_ensg00000105383_grp_2_contained_enst00000262262",
                    "studyType": "tuqtl",
                    "traitFromSource": "ENSG00000105383.grp_2.contained.ENST00000262262"
                  }
                },
                {
                  "_truncated": "(Showing 50 of 335 rows)"
                }
              ],
              "total_count": 335,
              "filtered_count": 187
            }
          }
        }
      },
      "ABCA7": {
        "symbol": "ABCA7",
        "ensembl_id": "ENSG00000064687",
        "program": "PROTEOPATHY_AUTOPHAGY",
        "uffelmann_2026_lead_snp": {
          "gene": "ABCA7",
          "program": "PROTEOPATHY_AUTOPHAGY",
          "variant_id": "19:1050874:A:G",
          "rsid": "rs12151021",
          "chr": "19",
          "pos_hg19": 1050874,
          "effect_allele": "A",
          "other_allele": "G",
          "eaf": 0.3225,
          "beta": 0.0633,
          "or": 1.0653463952140756,
          "se": 0.0057,
          "z": 11.105263157894736,
          "chisq": 123.32686980609417,
          "p_value": 1.019e-28,
          "neff": 371331.0,
          "n_case": 99224,
          "n_control": 1544750,
          "n_proxy_case": 58640,
          "n_proxy_control": 428601,
          "n_gws_in_window": 88
        },
        "open_targets_l2g": {
          "max_l2g_score": 0.8621,
          "study_id": "GCST90704647",
          "lead_variant_b38": "19_1059057_G_A",
          "rsid": "rs114782266",
          "credible_set_p": 1.4272177219390868e-07
        },
        "gtex_v10_median_tpm": {
          "Brain_Cortex": 8.82465,
          "Brain_Frontal_Cortex_BA9": 6.86219,
          "Brain_Hippocampus": 3.18098,
          "Brain_Cerebellum": 34.3075,
          "Whole_Blood": 87.4849,
          "Spleen": 66.2059,
          "Cells_EBV_transformed_lymphocytes": 17.1442
        },
        "smr_and_colocalization": {
          "best_overall_smr": {
            "tissue": "Whole_Blood",
            "n_matched_eqtls": 254,
            "top_smr_rsid": "rs4147904",
            "pos_hg19": 1040765,
            "beta_gwas": 0.0503,
            "p_gwas": 3.284e-21,
            "nes_eqtl": 0.3429136872291565,
            "p_eqtl": 7.105540421814767e-29,
            "b_smr": 0.14668,
            "z_smr": 7.2272,
            "t_smr": 52.233,
            "p_smr": 4.929023727162979e-13,
            "coloc_pp_h4_cis": 0.0,
            "coloc_pp_h3_cis": 1.0,
            "coloc_pp_h4_local_25kb": 0.0
          },
          "best_brain_smr": {
            "tissue": "Brain_Cerebellum",
            "n_matched_eqtls": 64,
            "top_smr_rsid": "rs3752246",
            "pos_hg19": 1056492,
            "beta_gwas": -0.0632,
            "p_gwas": 1.677e-19,
            "nes_eqtl": -0.4741438031196594,
            "p_eqtl": 2.031903040990838e-11,
            "b_smr": 0.13329,
            "z_smr": 5.3823,
            "t_smr": 28.969,
            "p_smr": 7.354646782302825e-08,
            "coloc_pp_h4_cis": 0.0,
            "coloc_pp_h3_cis": 1.0,
            "coloc_pp_h4_local_25kb": 0.0
          },
          "best_immune_smr": {
            "tissue": "Whole_Blood",
            "n_matched_eqtls": 254,
            "top_smr_rsid": "rs4147904",
            "pos_hg19": 1040765,
            "beta_gwas": 0.0503,
            "p_gwas": 3.284e-21,
            "nes_eqtl": 0.3429136872291565,
            "p_eqtl": 7.105540421814767e-29,
            "b_smr": 0.14668,
            "z_smr": 7.2272,
            "t_smr": 52.233,
            "p_smr": 4.929023727162979e-13,
            "coloc_pp_h4_cis": 0.0,
            "coloc_pp_h3_cis": 1.0,
            "coloc_pp_h4_local_25kb": 0.0
          },
          "by_tissue": {
            "Whole_Blood": {
              "tissue": "Whole_Blood",
              "n_matched_eqtls": 254,
              "top_smr_rsid": "rs4147904",
              "pos_hg19": 1040765,
              "beta_gwas": 0.0503,
              "p_gwas": 3.284e-21,
              "nes_eqtl": 0.3429136872291565,
              "p_eqtl": 7.105540421814767e-29,
              "b_smr": 0.14668,
              "z_smr": 7.2272,
              "t_smr": 52.233,
              "p_smr": 4.929023727162979e-13,
              "coloc_pp_h4_cis": 0.0,
              "coloc_pp_h3_cis": 1.0,
              "coloc_pp_h4_local_25kb": 0.0
            },
            "Brain_Hippocampus": {
              "tissue": "Brain_Hippocampus",
              "n_matched_eqtls": 11,
              "top_smr_rsid": "rs5014188",
              "pos_hg19": 1037108,
              "beta_gwas": 0.0303,
              "p_gwas": 6.995e-05,
              "nes_eqtl": -0.2591066062450409,
              "p_eqtl": 6.081557861039715e-08,
              "b_smr": -0.11694,
              "z_smr": -3.2108,
              "t_smr": 10.3093,
              "p_smr": 0.0013235989739619966,
              "coloc_pp_h4_cis": 0.946,
              "coloc_pp_h3_cis": 0.0076,
              "coloc_pp_h4_local_25kb": 0.946
            },
            "Spleen": {
              "tissue": "Spleen",
              "n_matched_eqtls": 113,
              "top_smr_rsid": "rs3752241",
              "pos_hg19": 1053524,
              "beta_gwas": 0.0615,
              "p_gwas": 2.452e-15,
              "nes_eqtl": -0.3156408369541168,
              "p_eqtl": 6.296157566418848e-09,
              "b_smr": -0.19484,
              "z_smr": -4.6766,
              "t_smr": 21.8707,
              "p_smr": 2.9165148815964328e-06,
              "coloc_pp_h4_cis": 0.0,
              "coloc_pp_h3_cis": 1.0,
              "coloc_pp_h4_local_25kb": 0.0
            },
            "Brain_Cerebellum": {
              "tissue": "Brain_Cerebellum",
              "n_matched_eqtls": 64,
              "top_smr_rsid": "rs3752246",
              "pos_hg19": 1056492,
              "beta_gwas": -0.0632,
              "p_gwas": 1.677e-19,
              "nes_eqtl": -0.4741438031196594,
              "p_eqtl": 2.031903040990838e-11,
              "b_smr": 0.13329,
              "z_smr": 5.3823,
              "t_smr": 28.969,
              "p_smr": 7.354646782302825e-08,
              "coloc_pp_h4_cis": 0.0,
              "coloc_pp_h3_cis": 1.0,
              "coloc_pp_h4_local_25kb": 0.0
            }
          }
        },
        "open_targets_druggability": {
          "target": {
            "id": "ENSG00000064687",
            "approvedSymbol": "ABCA7",
            "tractability": [
              {
                "modality": "SM",
                "label": "Approved Drug",
                "value": false
              },
              {
                "modality": "SM",
                "label": "Advanced Clinical",
                "value": false
              },
              {
                "modality": "SM",
                "label": "Phase 1 Clinical",
                "value": false
              },
              {
                "modality": "SM",
                "label": "Structure with Ligand",
                "value": true
              },
              {
                "modality": "SM",
                "label": "High-Quality Ligand",
                "value": false
              },
              {
                "modality": "SM",
                "label": "High-Quality Pocket",
                "value": false
              },
              {
                "modality": "SM",
                "label": "Med-Quality Pocket",
                "value": false
              },
              {
                "modality": "SM",
                "label": "Druggable Family",
                "value": true
              },
              {
                "modality": "AB",
                "label": "Approved Drug",
                "value": false
              },
              {
                "modality": "AB",
                "label": "Advanced Clinical",
                "value": false
              },
              {
                "modality": "AB",
                "label": "Phase 1 Clinical",
                "value": false
              },
              {
                "modality": "AB",
                "label": "UniProt loc high conf",
                "value": true
              },
              {
                "modality": "AB",
                "label": "GO CC high conf",
                "value": true
              },
              {
                "modality": "AB",
                "label": "UniProt loc med conf",
                "value": false
              },
              {
                "modality": "AB",
                "label": "UniProt SigP or TMHMM",
                "value": true
              },
              {
                "modality": "AB",
                "label": "GO CC med conf",
                "value": false
              },
              {
                "modality": "AB",
                "label": "Human Protein Atlas loc",
                "value": true
              },
              {
                "modality": "PR",
                "label": "Approved Drug",
                "value": false
              },
              {
                "modality": "PR",
                "label": "Advanced Clinical",
                "value": false
              },
              {
                "modality": "PR",
                "label": "Phase 1 Clinical",
                "value": false
              },
              {
                "modality": "PR",
                "label": "Literature",
                "value": false
              },
              {
                "modality": "PR",
                "label": "UniProt Ubiquitination",
                "value": false
              },
              {
                "modality": "PR",
                "label": "Database Ubiquitination",
                "value": true
              },
              {
                "modality": "PR",
                "label": "Half-life Data",
                "value": false
              },
              {
                "modality": "PR",
                "label": "Small Molecule Binder",
                "value": false
              },
              {
                "modality": "OC",
                "label": "Approved Drug",
                "value": false
              },
              {
                "modality": "OC",
                "label": "Advanced Clinical",
                "value": false
              },
              {
                "modality": "OC",
                "label": "Phase 1 Clinical",
                "value": false
              }
            ],
            "safetyLiabilities": [],
            "geneticConstraint": [
              {
                "constraintType": "syn",
                "exp": 1279.699951171875,
                "obs": 1488,
                "score": -3.4748001098632812,
                "oe": 1.1627999544143677
              },
              {
                "constraintType": "mis",
                "exp": 2924.5,
                "obs": 3331,
                "score": -3.2054998874664307,
                "oe": 1.1390000581741333
              },
              {
                "constraintType": "lof",
                "exp": 227.61000061035156,
                "obs": 261,
                "score": 0,
                "oe": 1.1467000246047974
              }
            ]
          }
        },
        "open_targets_qtl_coloc_sets": {
          "target": {
            "approvedSymbol": "ABCA7",
            "genomicLocation": {
              "chromosome": "19",
              "start": 1039997,
              "end": 1065572
            },
            "credibleSets": {
              "count": 510,
              "rows": [
                {
                  "studyLocusId": "00989aa57277ae71fe1c77ad8acb4960",
                  "confidence": "SuSiE fine-mapped credible set with in-sample LD",
                  "region": "chr19:40101-2040101",
                  "chromosome": "19",
                  "position": 1038291,
                  "variant": {
                    "id": "19_1038291_AG_A",
                    "chromosome": "19",
                    "position": 1038291
                  },
                  "study": {
                    "id": "fairfax_2014_microarray_monocyte_lps24_ilmn_1743205",
                    "studyType": "eqtl",
                    "traitFromSource": "ILMN_1743205"
                  }
                },
                {
                  "studyLocusId": "00c15d0153a7894c92d5e29a52c17edc",
                  "confidence": "SuSiE fine-mapped credible set with in-sample LD",
                  "region": "chr19:39997-2039997",
                  "chromosome": "19",
                  "position": 1051138,
                  "variant": {
                    "id": "19_1051138_CTG_C",
                    "chromosome": "19",
                    "position": 1051138
                  },
                  "study": {
                    "id": "gtex-v10_txrev_brain_putamen_ensg00000064687_grp_1_contained_enst00000532194",
                    "studyType": "tuqtl",
                    "traitFromSource": "ENSG00000064687.grp_1.contained.ENST00000532194"
                  }
                },
                {
                  "studyLocusId": "0157dc5151e37670e44d9d28298d7b9d",
                  "confidence": "SuSiE fine-mapped credible set with in-sample LD",
                  "region": "chr19:39997-2039997",
                  "chromosome": "19",
                  "position": 1065019,
                  "variant": {
                    "id": "19_1065019_G_T",
                    "chromosome": "19",
                    "position": 1065019
                  },
                  "study": {
                    "id": "gtex-v10_tx_skin_not_sun_exposed_enst00000263094",
                    "studyType": "eqtl",
                    "traitFromSource": "ENST00000263094"
                  }
                },
                {
                  "studyLocusId": "01f287e8434a1b4f9f37e6e17585c285",
                  "confidence": "SuSiE fine-mapped credible set with in-sample LD",
                  "region": "chr19:39997-2039997",
                  "chromosome": "19",
                  "position": 1051138,
                  "variant": {
                    "id": "19_1051138_CTG_C",
                    "chromosome": "19",
                    "position": 1051138
                  },
                  "study": {
                    "id": "gtex-v10_txrev_lung_ensg00000064687_grp_1_contained_enst00000532194",
                    "studyType": "tuqtl",
                    "traitFromSource": "ENSG00000064687.grp_1.contained.ENST00000532194"
                  }
                },
                {
                  "studyLocusId": "0390e0843dc5695ecc017dc85cb135a9",
                  "confidence": "SuSiE fine-mapped credible set with in-sample LD",
                  "region": "chr19:39997-2039997",
                  "chromosome": "19",
                  "position": 1051138,
                  "variant": {
                    "id": "19_1051138_CTG_C",
                    "chromosome": "19",
                    "position": 1051138
                  },
                  "study": {
                    "id": "gtex-v10_majiq_thyroid_ensg00000064687_s_1056907-1057084_1057084-1057314",
                    "studyType": "sqtl",
                    "traitFromSource": "ENSG00000064687:s:1056907-1057084:1057084-1057314"
                  }
                },
                {
                  "studyLocusId": "039235092a971f6e58ca24187da7a757",
                  "confidence": "SuSiE fine-mapped credible set with in-sample LD",
                  "region": "chr19:39997-2039997",
                  "chromosome": "19",
                  "position": 1040766,
                  "variant": {
                    "id": "19_1040766_A_G",
                    "chromosome": "19",
                    "position": 1040766
                  },
                  "study": {
                    "id": "gtex-v10_majiq_blood_ensg00000064687_t_1046230-1046406_1045619-1046230",
                    "studyType": "sqtl",
                    "traitFromSource": "ENSG00000064687:t:1046230-1046406:1045619-1046230"
                  }
                },
                {
                  "studyLocusId": "03cb920dd01365b8892de1b271da1a69",
                  "confidence": "SuSiE fine-mapped credible set with in-sample LD",
                  "region": "chr19:39997-2039997",
                  "chromosome": "19",
                  "position": 1050131,
                  "variant": {
                    "id": "19_1050131_G_C",
                    "chromosome": "19",
                    "position": 1050131
                  },
                  "study": {
                    "id": "bossini-castillo_2019_txrev_treg_naive_ensg00000064687_grp_1_contained_enst00000532194",
                    "studyType": "tuqtl",
                    "traitFromSource": "ENSG00000064687.grp_1.contained.ENST00000532194"
                  }
                },
                {
                  "studyLocusId": "03d6cd0017fd5a3d80ce0eb35caca999",
                  "confidence": "SuSiE fine-mapped credible set with in-sample LD",
                  "region": "chr19:59174-2059174",
                  "chromosome": "19",
                  "position": 1043325,
                  "variant": {
                    "id": "19_1043325_C_G",
                    "chromosome": "19",
                    "position": 1043325
                  },
                  "study": {
                    "id": "gtex-v10_exon_stomach_ensg00000064687_13_19_1059086_1059263",
                    "studyType": "eqtl",
                    "traitFromSource": "ENSG00000064687.13_19_1059086_1059263"
                  }
                },
                {
                  "studyLocusId": "0459bafb96f91bf6117ceb579f8783e4",
                  "confidence": "SuSiE fine-mapped credible set with in-sample LD",
                  "region": "chr19:39997-2039997",
                  "chromosome": "19",
                  "position": 1031479,
                  "variant": {
                    "id": "19_1031479_T_C",
                    "chromosome": "19",
                    "position": 1031479
                  },
                  "study": {
                    "id": "gtex-v10_majiq_skin_sun_exposed_ensg00000064687_s_1046230-1046406_1046404-1047157",
                    "studyType": "sqtl",
                    "traitFromSource": "ENSG00000064687:s:1046230-1046406:1046404-1047157"
                  }
                },
                {
                  "studyLocusId": "04b32c919b4eca3196efced0dff3c435",
                  "confidence": "SuSiE fine-mapped credible set with in-sample LD",
                  "region": "chr19:39997-2039997",
                  "chromosome": "19",
                  "position": 1046077,
                  "variant": {
                    "id": "19_1046077_C_T",
                    "chromosome": "19",
                    "position": 1046077
                  },
                  "study": {
                    "id": "gtex-v10_txrev_prostate_ensg00000064687_grp_1_contained_enst00000532194",
                    "studyType": "tuqtl",
                    "traitFromSource": "ENSG00000064687.grp_1.contained.ENST00000532194"
                  }
                },
                {
                  "studyLocusId": "05ffa320512432bbf877a95632466180",
                  "confidence": "SuSiE fine-mapped credible set with in-sample LD",
                  "region": "chr19:39997-2039997",
                  "chromosome": "19",
                  "position": 1039992,
                  "variant": {
                    "id": "19_1039992_T_C",
                    "chromosome": "19",
                    "position": 1039992
                  },
                  "study": {
                    "id": "gtex-v10_ge_esophagus_gej_ensg00000064687",
                    "studyType": "eqtl",
                    "traitFromSource": "ENSG00000064687"
                  }
                },
                {
                  "studyLocusId": "073628768c032673455e5e3939bf19fb",
                  "confidence": "SuSiE fine-mapped credible set with in-sample LD",
                  "region": "chr19:39997-2039997",
                  "chromosome": "19",
                  "position": 1051138,
                  "variant": {
                    "id": "19_1051138_CTG_C",
                    "chromosome": "19",
                    "position": 1051138
                  },
                  "study": {
                    "id": "gtex-v10_tx_esophagus_muscularis_enst00000525073",
                    "studyType": "eqtl",
                    "traitFromSource": "ENST00000525073"
                  }
                },
                {
                  "studyLocusId": "077b9adfd696a3beda35f81cb2a49f3f",
                  "confidence": "SuSiE fine-mapped credible set with in-sample LD",
                  "region": "chr19:39997-2039997",
                  "chromosome": "19",
                  "position": 1039992,
                  "variant": {
                    "id": "19_1039992_T_C",
                    "chromosome": "19",
                    "position": 1039992
                  },
                  "study": {
                    "id": "gtex-v10_ge_nerve_tibial_ensg00000064687",
                    "studyType": "eqtl",
                    "traitFromSource": "ENSG00000064687"
                  }
                },
                {
                  "studyLocusId": "08bc4aafd2a8a59e0e0d3e2f82106fe9",
                  "confidence": "SuSiE fine-mapped credible set with in-sample LD",
                  "region": "chr19:39997-2039997",
                  "chromosome": "19",
                  "position": 1026319,
                  "variant": {
                    "id": "19_1026319_C_G",
                    "chromosome": "19",
                    "position": 1026319
                  },
                  "study": {
                    "id": "gtex-v10_majiq_blood_ensg00000064687_t_1063337-1063678_1063298-1063336",
                    "studyType": "sqtl",
                    "traitFromSource": "ENSG00000064687:t:1063337-1063678:1063298-1063336"
                  }
                },
                {
                  "studyLocusId": "08f4526e55d6d208b0232626ce941110",
                  "confidence": "SuSiE fine-mapped credible set with in-sample LD",
                  "region": "chr19:59174-2059174",
                  "chromosome": "19",
                  "position": 1051138,
                  "variant": {
                    "id": "19_1051138_CTG_C",
                    "chromosome": "19",
                    "position": 1051138
                  },
                  "study": {
                    "id": "gtex-v10_exon_skin_not_sun_exposed_ensg00000064687_13_19_1059086_1059263",
                    "studyType": "eqtl",
                    "traitFromSource": "ENSG00000064687.13_19_1059086_1059263"
                  }
                },
                {
                  "studyLocusId": "092cbe5c78e87cd6143035208a31823d",
                  "confidence": "SuSiE fine-mapped credible set with in-sample LD",
                  "region": "chr19:39997-2039997",
                  "chromosome": "19",
                  "position": 1062702,
                  "variant": {
                    "id": "19_1062702_C_T",
                    "chromosome": "19",
                    "position": 1062702
                  },
                  "study": {
                    "id": "gtex-v10_txrev_spleen_ensg00000064687_grp_1_contained_enst00000673773",
                    "studyType": "tuqtl",
                    "traitFromSource": "ENSG00000064687.grp_1.contained.ENST00000673773"
                  }
                },
                {
                  "studyLocusId": "093f359684ad83918fee11577ebf8150",
                  "confidence": "SuSiE fine-mapped credible set with in-sample LD",
                  "region": "chr19:39997-2039997",
                  "chromosome": "19",
                  "position": 1054061,
                  "variant": {
                    "id": "19_1054061_A_G",
                    "chromosome": "19",
                    "position": 1054061
                  },
                  "study": {
                    "id": "gtex-v10_tx_skin_sun_exposed_enst00000530092",
                    "studyType": "eqtl",
                    "traitFromSource": "ENST00000530092"
                  }
                },
                {
                  "studyLocusId": "096f150d11f1170efdf310c8fc972845",
                  "confidence": "SuSiE fine-mapped credible set with in-sample LD",
                  "region": "chr19:39997-2039997",
                  "chromosome": "19",
                  "position": 1065564,
                  "variant": {
                    "id": "19_1065564_G_C",
                    "chromosome": "19",
                    "position": 1065564
                  },
                  "study": {
                    "id": "gtex-v10_txrev_lung_ensg00000064687_grp_2_upstream_ensg00000064687_cage1",
                    "studyType": "tuqtl",
                    "traitFromSource": "ENSG00000064687.grp_2.upstream.ENSG00000064687_CAGE1"
                  }
                },
                {
                  "studyLocusId": "097d4508d520bab8ef7c1915046d2628",
                  "confidence": "SuSiE fine-mapped credible set with in-sample LD",
                  "region": "chr19:39997-2039997",
                  "chromosome": "19",
                  "position": 1039992,
                  "variant": {
                    "id": "19_1039992_T_C",
                    "chromosome": "19",
                    "position": 1039992
                  },
                  "study": {
                    "id": "gtex-v10_ge_skin_not_sun_exposed_ensg00000064687",
                    "studyType": "eqtl",
                    "traitFromSource": "ENSG00000064687"
                  }
                },
                {
                  "studyLocusId": "0a8303094ea6225aa328945fdd34abe9",
                  "confidence": "SuSiE fine-mapped credible set with in-sample LD",
                  "region": "chr19:39997-2039997",
                  "chromosome": "19",
                  "position": 1051138,
                  "variant": {
                    "id": "19_1051138_CTG_C",
                    "chromosome": "19",
                    "position": 1051138
                  },
                  "study": {
                    "id": "gtex-v10_majiq_blood_ensg00000064687_t_1063337-1063678_1062313-1063544",
                    "studyType": "sqtl",
                    "traitFromSource": "ENSG00000064687:t:1063337-1063678:1062313-1063544"
                  }
                },
                {
                  "studyLocusId": "0bc8de63c60b1580ceda09fcdf8d7998",
                  "confidence": "SuSiE fine-mapped credible set with in-sample LD",
                  "region": "chr19:39997-2039997",
                  "chromosome": "19",
                  "position": 1064590,
                  "variant": {
                    "id": "19_1064590_G_C",
                    "chromosome": "19",
                    "position": 1064590
                  },
                  "study": {
                    "id": "cytoimmgen_ge_tcm_stim_5d_ensg00000064687",
                    "studyType": "sceqtl",
                    "traitFromSource": "ENSG00000064687"
                  }
                },
                {
                  "studyLocusId": "0bf406b7877702d593ec15625ee26365",
                  "confidence": "SuSiE fine-mapped credible set with in-sample LD",
                  "region": "chr19:59174-2059174",
                  "chromosome": "19",
                  "position": 1051138,
                  "variant": {
                    "id": "19_1051138_CTG_C",
                    "chromosome": "19",
                    "position": 1051138
                  },
                  "study": {
                    "id": "gtex-v10_exon_pituitary_ensg00000064687_13_19_1059086_1059263",
                    "studyType": "eqtl",
                    "traitFromSource": "ENSG00000064687.13_19_1059086_1059263"
                  }
                },
                {
                  "studyLocusId": "0c1d35a2b4fe4e5136ed3544ecb098f4",
                  "confidence": "SuSiE fine-mapped credible set with in-sample LD",
                  "region": "chr19:59174-2059174",
                  "chromosome": "19",
                  "position": 1051138,
                  "variant": {
                    "id": "19_1051138_CTG_C",
                    "chromosome": "19",
                    "position": 1051138
                  },
                  "study": {
                    "id": "lepik_2017_exon_blood_ensg00000064687_13_19_1059086_1059263",
                    "studyType": "eqtl",
                    "traitFromSource": "ENSG00000064687.13_19_1059086_1059263"
                  }
                },
                {
                  "studyLocusId": "0c2f1862f51d2fc3bbfbcf3c8ed1aa40",
                  "confidence": "SuSiE fine-mapped credible set with in-sample LD",
                  "region": "chr19:39997-2039997",
                  "chromosome": "19",
                  "position": 1051138,
                  "variant": {
                    "id": "19_1051138_CTG_C",
                    "chromosome": "19",
                    "position": 1051138
                  },
                  "study": {
                    "id": "gtex-v10_majiq_muscle_ensg00000064687_t_1064931-1065171_1064747-1064931",
                    "studyType": "sqtl",
                    "traitFromSource": "ENSG00000064687:t:1064931-1065171:1064747-1064931"
                  }
                },
                {
                  "studyLocusId": "0c7566fddb072c8871faf7d294cba08b",
                  "confidence": "SuSiE fine-mapped credible set with in-sample LD",
                  "region": "chr19:39997-2039997",
                  "chromosome": "19",
                  "position": 1051138,
                  "variant": {
                    "id": "19_1051138_CTG_C",
                    "chromosome": "19",
                    "position": 1051138
                  },
                  "study": {
                    "id": "gtex-v10_tx_breast_enst00000525073",
                    "studyType": "eqtl",
                    "traitFromSource": "ENST00000525073"
                  }
                },
                {
                  "studyLocusId": "0d1bbcd72ff2d06f57deef77a22d0fac",
                  "confidence": "SuSiE fine-mapped credible set with in-sample LD",
                  "region": "chr19:49162-2049162",
                  "chromosome": "19",
                  "position": 1049166,
                  "variant": {
                    "id": "19_1049166_C_T",
                    "chromosome": "19",
                    "position": 1049166
                  },
                  "study": {
                    "id": "gtex-v10_leafcutter_pituitary_19_1049005_1049266_clu_52837__",
                    "studyType": "sqtl",
                    "traitFromSource": "19:1049005:1049266:clu_52837_+"
                  }
                },
                {
                  "studyLocusId": "0dc7c16e320a6d50b7fdfd6aab68886b",
                  "confidence": "SuSiE fine-mapped credible set with in-sample LD",
                  "region": "chr19:39997-2039997",
                  "chromosome": "19",
                  "position": 1040766,
                  "variant": {
                    "id": "19_1040766_A_G",
                    "chromosome": "19",
                    "position": 1040766
                  },
                  "study": {
                    "id": "gtex-v10_majiq_blood_ensg00000064687_s_1046230-1046406_1046404-1047157",
                    "studyType": "sqtl",
                    "traitFromSource": "ENSG00000064687:s:1046230-1046406:1046404-1047157"
                  }
                },
                {
                  "studyLocusId": "0f34db313005491e9fc6f98241c762fb",
                  "confidence": "SuSiE fine-mapped credible set with in-sample LD",
                  "region": "chr19:39997-2039997",
                  "chromosome": "19",
                  "position": 1051138,
                  "variant": {
                    "id": "19_1051138_CTG_C",
                    "chromosome": "19",
                    "position": 1051138
                  },
                  "study": {
                    "id": "gtex-v10_majiq_spleen_ensg00000064687_t_1058618-1058747_1058270-1058617",
                    "studyType": "sqtl",
                    "traitFromSource": "ENSG00000064687:t:1058618-1058747:1058270-1058617"
                  }
                },
                {
                  "studyLocusId": "0f39d70369c3536c72573fcc6a030d0f",
                  "confidence": "SuSiE fine-mapped credible set with in-sample LD",
                  "region": "chr19:59174-2059174",
                  "chromosome": "19",
                  "position": 1051138,
                  "variant": {
                    "id": "19_1051138_CTG_C",
                    "chromosome": "19",
                    "position": 1051138
                  },
                  "study": {
                    "id": "gtex-v10_exon_skin_sun_exposed_ensg00000064687_13_19_1059086_1059263",
                    "studyType": "eqtl",
                    "traitFromSource": "ENSG00000064687.13_19_1059086_1059263"
                  }
                },
                {
                  "studyLocusId": "0fa6eba9edb9da8df24dc78d67d1cab2",
                  "confidence": "SuSiE fine-mapped credible set with in-sample LD",
                  "region": "chr19:39997-2039997",
                  "chromosome": "19",
                  "position": 1049013,
                  "variant": {
                    "id": "19_1049013_A_C",
                    "chromosome": "19",
                    "position": 1049013
                  },
                  "study": {
                    "id": "gtex-v10_tx_lung_enst00000531478",
                    "studyType": "eqtl",
                    "traitFromSource": "ENST00000531478"
                  }
                },
                {
                  "studyLocusId": "1010cfe9c4d3e7ae4ab118da322c066b",
                  "confidence": "SuSiE fine-mapped credible set with in-sample LD",
                  "region": "chr19:39997-2039997",
                  "chromosome": "19",
                  "position": 1038290,
                  "variant": {
                    "id": "19_1038290_A_C",
                    "chromosome": "19",
                    "position": 1038290
                  },
                  "study": {
                    "id": "fusion_ge_adipose_naive_ensg00000064687",
                    "studyType": "eqtl",
                    "traitFromSource": "ENSG00000064687"
                  }
                },
                {
                  "studyLocusId": "10c0eedd0ae89fc8b4d3c3bf358fd645",
                  "confidence": "SuSiE fine-mapped credible set with in-sample LD",
                  "region": "chr19:39997-2039997",
                  "chromosome": "19",
                  "position": 1051138,
                  "variant": {
                    "id": "19_1051138_CTG_C",
                    "chromosome": "19",
                    "position": 1051138
                  },
                  "study": {
                    "id": "gtex-v10_txrev_fibroblast_ensg00000064687_grp_1_contained_enst00000532194",
                    "studyType": "tuqtl",
                    "traitFromSource": "ENSG00000064687.grp_1.contained.ENST00000532194"
                  }
                },
                {
                  "studyLocusId": "112d5a7578f9ab5cef09a2bfc31e0a27",
                  "confidence": "SuSiE fine-mapped credible set with in-sample LD",
                  "region": "chr19:39997-2039997",
                  "chromosome": "19",
                  "position": 1038290,
                  "variant": {
                    "id": "19_1038290_A_C",
                    "chromosome": "19",
                    "position": 1038290
                  },
                  "study": {
                    "id": "quach_2016_ge_monocyte_iav_ensg00000064687",
                    "studyType": "eqtl",
                    "traitFromSource": "ENSG00000064687"
                  }
                },
                {
                  "studyLocusId": "113a5d492f8ac4e4821280d679f0f11b",
                  "confidence": "SuSiE fine-mapped credible set with in-sample LD",
                  "region": "chr19:39997-2039997",
                  "chromosome": "19",
                  "position": 1062599,
                  "variant": {
                    "id": "19_1062599_T_C",
                    "chromosome": "19",
                    "position": 1062599
                  },
                  "study": {
                    "id": "gtex-v10_txrev_adipose_visceral_ensg00000064687_grp_1_contained_enst00000673773",
                    "studyType": "tuqtl",
                    "traitFromSource": "ENSG00000064687.grp_1.contained.ENST00000673773"
                  }
                },
                {
                  "studyLocusId": "12488360e50df57a8625626f44cb1e27",
                  "confidence": "SuSiE fine-mapped credible set with in-sample LD",
                  "region": "chr19:39997-2039997",
                  "chromosome": "19",
                  "position": 1039992,
                  "variant": {
                    "id": "19_1039992_T_C",
                    "chromosome": "19",
                    "position": 1039992
                  },
                  "study": {
                    "id": "gtex-v10_majiq_skin_sun_exposed_ensg00000064687_t_1064931-1065171_1064747-1064931",
                    "studyType": "sqtl",
                    "traitFromSource": "ENSG00000064687:t:1064931-1065171:1064747-1064931"
                  }
                },
                {
                  "studyLocusId": "12e6b650f28aed7c6d2e2c976e516a8c",
                  "confidence": "SuSiE fine-mapped credible set with in-sample LD",
                  "region": "chr19:39997-2039997",
                  "chromosome": "19",
                  "position": 1088640,
                  "variant": {
                    "id": "19_1088640_G_C",
                    "chromosome": "19",
                    "position": 1088640
                  },
                  "study": {
                    "id": "gtex-v10_ge_breast_ensg00000064687",
                    "studyType": "eqtl",
                    "traitFromSource": "ENSG00000064687"
                  }
                },
                {
                  "studyLocusId": "1331be6e7bfda64f0cba5d01c833d5e3",
                  "confidence": "SuSiE fine-mapped credible set with in-sample LD",
                  "region": "chr19:39997-2039997",
                  "chromosome": "19",
                  "position": 1051138,
                  "variant": {
                    "id": "19_1051138_CTG_C",
                    "chromosome": "19",
                    "position": 1051138
                  },
                  "study": {
                    "id": "gtex-v10_tx_brain_cerebellum_enst00000532194",
                    "studyType": "eqtl",
                    "traitFromSource": "ENST00000532194"
                  }
                },
                {
                  "studyLocusId": "138b69caa7209911376c086b4daa88e8",
                  "confidence": "SuSiE fine-mapped credible set with in-sample LD",
                  "region": "chr19:39997-2039997",
                  "chromosome": "19",
                  "position": 1059243,
                  "variant": {
                    "id": "19_1059243_A_AAAT",
                    "chromosome": "19",
                    "position": 1059243
                  },
                  "study": {
                    "id": "geuvadis_tx_lcl_enst00000532194",
                    "studyType": "eqtl",
                    "traitFromSource": "ENST00000532194"
                  }
                },
                {
                  "studyLocusId": "14573f62cce08ce3882b9e1f32e37382",
                  "confidence": "SuSiE fine-mapped credible set with in-sample LD",
                  "region": "chr19:39997-2039997",
                  "chromosome": "19",
                  "position": 1046077,
                  "variant": {
                    "id": "19_1046077_C_T",
                    "chromosome": "19",
                    "position": 1046077
                  },
                  "study": {
                    "id": "gtex-v10_txrev_brain_amygdala_ensg00000064687_grp_1_contained_enst00000532194",
                    "studyType": "tuqtl",
                    "traitFromSource": "ENSG00000064687.grp_1.contained.ENST00000532194"
                  }
                },
                {
                  "studyLocusId": "15217d7a5aa11e202ba8193adca12618",
                  "confidence": "SuSiE fine-mapped credible set with in-sample LD",
                  "region": "chr19:56025-2056025",
                  "chromosome": "19",
                  "position": 1056066,
                  "variant": {
                    "id": "19_1056066_A_G",
                    "chromosome": "19",
                    "position": 1056066
                  },
                  "study": {
                    "id": "OTAR3087_MAGE_exon_LCL_ENSG00000064687.13_19_1055985_1056065",
                    "studyType": "eqtl",
                    "traitFromSource": "ENSG00000064687.13_19_1055985_1056065"
                  }
                },
                {
                  "studyLocusId": "15dd4ce6fa1d06ee5ce501785fd27dfa",
                  "confidence": "SuSiE fine-mapped credible set with in-sample LD",
                  "region": "chr19:59174-2059174",
                  "chromosome": "19",
                  "position": 1051138,
                  "variant": {
                    "id": "19_1051138_CTG_C",
                    "chromosome": "19",
                    "position": 1051138
                  },
                  "study": {
                    "id": "gtex-v10_exon_esophagus_gej_ensg00000064687_13_19_1059086_1059263",
                    "studyType": "eqtl",
                    "traitFromSource": "ENSG00000064687.13_19_1059086_1059263"
                  }
                },
                {
                  "studyLocusId": "172f1f4578a1fb2ce9478c89e2929a32",
                  "confidence": "SuSiE fine-mapped credible set with in-sample LD",
                  "region": "chr19:39997-2039997",
                  "chromosome": "19",
                  "position": 1046077,
                  "variant": {
                    "id": "19_1046077_C_T",
                    "chromosome": "19",
                    "position": 1046077
                  },
                  "study": {
                    "id": "gtex-v10_txrev_nerve_tibial_ensg00000064687_grp_1_contained_enst00000532194",
                    "studyType": "tuqtl",
                    "traitFromSource": "ENSG00000064687.grp_1.contained.ENST00000532194"
                  }
                },
                {
                  "studyLocusId": "1811b9376a5ed25e1deb4b23f8f09b6b",
                  "confidence": "SuSiE fine-mapped credible set with in-sample LD",
                  "region": "chr19:39997-2039997",
                  "chromosome": "19",
                  "position": 1062599,
                  "variant": {
                    "id": "19_1062599_T_C",
                    "chromosome": "19",
                    "position": 1062599
                  },
                  "study": {
                    "id": "gtex-v10_majiq_blood_ensg00000064687_t_1063337-1063678_1063298-1063336",
                    "studyType": "sqtl",
                    "traitFromSource": "ENSG00000064687:t:1063337-1063678:1063298-1063336"
                  }
                },
                {
                  "studyLocusId": "1892e322d908d1574576e775f0aae244",
                  "confidence": "SuSiE fine-mapped credible set with in-sample LD",
                  "region": "chr19:39997-2039997",
                  "chromosome": "19",
                  "position": 1065564,
                  "variant": {
                    "id": "19_1065564_G_C",
                    "chromosome": "19",
                    "position": 1065564
                  },
                  "study": {
                    "id": "gtex-v10_ge_skin_sun_exposed_ensg00000064687",
                    "studyType": "eqtl",
                    "traitFromSource": "ENSG00000064687"
                  }
                },
                {
                  "studyLocusId": "18bd9c6c3b4332028d855ad5ac97b107",
                  "confidence": "SuSiE fine-mapped credible set with in-sample LD",
                  "region": "chr19:39997-2039997",
                  "chromosome": "19",
                  "position": 1066257,
                  "variant": {
                    "id": "19_1066257_G_A",
                    "chromosome": "19",
                    "position": 1066257
                  },
                  "study": {
                    "id": "gtex-v10_txrev_minor_salivary_gland_ensg00000064687_grp_1_contained_enst00000673773",
                    "studyType": "tuqtl",
                    "traitFromSource": "ENSG00000064687.grp_1.contained.ENST00000673773"
                  }
                },
                {
                  "studyLocusId": "18cb8ff013e968e138565133f6adf8ba",
                  "confidence": "SuSiE fine-mapped credible set with in-sample LD",
                  "region": "chr19:39997-2039997",
                  "chromosome": "19",
                  "position": 1038290,
                  "variant": {
                    "id": "19_1038290_A_C",
                    "chromosome": "19",
                    "position": 1038290
                  },
                  "study": {
                    "id": "blueprint_ge_monocyte_ensg00000064687",
                    "studyType": "eqtl",
                    "traitFromSource": "ENSG00000064687"
                  }
                },
                {
                  "studyLocusId": "19153a39dee67d41905c5fd1b32f7d87",
                  "confidence": "SuSiE fine-mapped credible set with in-sample LD",
                  "region": "chr19:39997-2039997",
                  "chromosome": "19",
                  "position": 1046077,
                  "variant": {
                    "id": "19_1046077_C_T",
                    "chromosome": "19",
                    "position": 1046077
                  },
                  "study": {
                    "id": "gtex-v10_tx_muscle_enst00000532194",
                    "studyType": "eqtl",
                    "traitFromSource": "ENST00000532194"
                  }
                },
                {
                  "studyLocusId": "19357b765b4bd0e7d84052b1e970d59d",
                  "confidence": "SuSiE fine-mapped credible set with in-sample LD",
                  "region": "chr19:64207-2064207",
                  "chromosome": "19",
                  "position": 1038291,
                  "variant": {
                    "id": "19_1038291_AG_A",
                    "chromosome": "19",
                    "position": 1038291
                  },
                  "study": {
                    "id": "lepik_2017_exon_blood_ensg00000064687_13_19_1064161_1064253",
                    "studyType": "eqtl",
                    "traitFromSource": "ENSG00000064687.13_19_1064161_1064253"
                  }
                },
                {
                  "studyLocusId": "193b22a83b3eb99bf5c0a4b2ca943225",
                  "confidence": "SuSiE fine-mapped credible set with in-sample LD",
                  "region": "chr19:39997-2039997",
                  "chromosome": "19",
                  "position": 1059243,
                  "variant": {
                    "id": "19_1059243_A_AAAT",
                    "chromosome": "19",
                    "position": 1059243
                  },
                  "study": {
                    "id": "OTAR3087_MAGE_tx_LCL_ENST00000525073",
                    "studyType": "eqtl",
                    "traitFromSource": "ENST00000525073"
                  }
                },
                {
                  "studyLocusId": "197556cd21fe204d234dfc8ec097ab18",
                  "confidence": "SuSiE fine-mapped credible set with in-sample LD",
                  "region": "chr19:39997-2039997",
                  "chromosome": "19",
                  "position": 1038290,
                  "variant": {
                    "id": "19_1038290_A_C",
                    "chromosome": "19",
                    "position": 1038290
                  },
                  "study": {
                    "id": "quach_2016_ge_monocyte_lps_ensg00000064687",
                    "studyType": "eqtl",
                    "traitFromSource": "ENSG00000064687"
                  }
                },
                {
                  "_truncated": "(Showing 50 of 510 rows)"
                }
              ],
              "total_count": 510,
              "filtered_count": 185
            }
          }
        }
      },
      "APP": {
        "symbol": "APP",
        "ensembl_id": "ENSG00000142192",
        "program": "PROTEOPATHY_AUTOPHAGY",
        "uffelmann_2026_lead_snp": {
          "gene": "APP",
          "program": "PROTEOPATHY_AUTOPHAGY",
          "variant_id": "21:27232198:A:G",
          "rsid": "rs2040273",
          "chr": "21",
          "pos_hg19": 27232198,
          "effect_allele": "A",
          "other_allele": "G",
          "eaf": 0.5919,
          "beta": -0.0395,
          "or": 0.9612699539905982,
          "se": 0.0053,
          "z": -7.452830188679245,
          "chisq": 55.544677821288715,
          "p_value": 6.502e-14,
          "neff": 386074.0,
          "n_case": 103332,
          "n_control": 1552710,
          "n_proxy_case": 65507,
          "n_proxy_control": 484956,
          "n_gws_in_window": 118
        },
        "open_targets_l2g": {
          "max_l2g_score": 0.8479,
          "study_id": "GCST90704647",
          "lead_variant_b38": "21_26101558_C_T",
          "rsid": "rs2154481",
          "credible_set_p": 3.51308012008667e-14
        },
        "gtex_v10_median_tpm": {
          "Brain_Cortex": 245.798,
          "Brain_Frontal_Cortex_BA9": 548.194,
          "Brain_Hippocampus": 287.566,
          "Brain_Cerebellum": 229.185,
          "Whole_Blood": 17.6649,
          "Spleen": 118.497,
          "Cells_EBV_transformed_lymphocytes": 66.85
        },
        "smr_and_colocalization": {
          "best_overall_smr": {
            "tissue": "Whole_Blood",
            "n_matched_eqtls": 254,
            "top_smr_rsid": "rs2830101",
            "pos_hg19": 27534816,
            "beta_gwas": -0.0321,
            "p_gwas": 1.258e-08,
            "nes_eqtl": 0.18941164016723633,
            "p_eqtl": 1.4294675977511844e-17,
            "b_smr": -0.16947,
            "z_smr": -4.7582,
            "t_smr": 22.6401,
            "p_smr": 1.953619900835299e-06,
            "coloc_pp_h4_cis": 0.6288,
            "coloc_pp_h3_cis": 0.3712,
            "coloc_pp_h4_local_25kb": 0.6419
          },
          "best_brain_smr": {
            "tissue": "Brain_Hippocampus",
            "n_matched_eqtls": 1,
            "top_smr_rsid": "rs128648",
            "pos_hg19": 27342992,
            "beta_gwas": 0.0071,
            "p_gwas": 0.2254,
            "nes_eqtl": 0.17912901937961578,
            "p_eqtl": 1.1899492477913787e-06,
            "b_smr": 0.03964,
            "z_smr": 1.187,
            "t_smr": 1.409,
            "p_smr": 0.23521898557414228,
            "coloc_pp_h4_cis": 0.0147,
            "coloc_pp_h3_cis": 0.0,
            "coloc_pp_h4_local_25kb": 0.0147
          },
          "best_immune_smr": {
            "tissue": "Whole_Blood",
            "n_matched_eqtls": 254,
            "top_smr_rsid": "rs2830101",
            "pos_hg19": 27534816,
            "beta_gwas": -0.0321,
            "p_gwas": 1.258e-08,
            "nes_eqtl": 0.18941164016723633,
            "p_eqtl": 1.4294675977511844e-17,
            "b_smr": -0.16947,
            "z_smr": -4.7582,
            "t_smr": 22.6401,
            "p_smr": 1.953619900835299e-06,
            "coloc_pp_h4_cis": 0.6288,
            "coloc_pp_h3_cis": 0.3712,
            "coloc_pp_h4_local_25kb": 0.6419
          },
          "by_tissue": {
            "Whole_Blood": {
              "tissue": "Whole_Blood",
              "n_matched_eqtls": 254,
              "top_smr_rsid": "rs2830101",
              "pos_hg19": 27534816,
              "beta_gwas": -0.0321,
              "p_gwas": 1.258e-08,
              "nes_eqtl": 0.18941164016723633,
              "p_eqtl": 1.4294675977511844e-17,
              "b_smr": -0.16947,
              "z_smr": -4.7582,
              "t_smr": 22.6401,
              "p_smr": 1.953619900835299e-06,
              "coloc_pp_h4_cis": 0.6288,
              "coloc_pp_h3_cis": 0.3712,
              "coloc_pp_h4_local_25kb": 0.6419
            },
            "Brain_Hippocampus": {
              "tissue": "Brain_Hippocampus",
              "n_matched_eqtls": 1,
              "top_smr_rsid": "rs128648",
              "pos_hg19": 27342992,
              "beta_gwas": 0.0071,
              "p_gwas": 0.2254,
              "nes_eqtl": 0.17912901937961578,
              "p_eqtl": 1.1899492477913787e-06,
              "b_smr": 0.03964,
              "z_smr": 1.187,
              "t_smr": 1.409,
              "p_smr": 0.23521898557414228,
              "coloc_pp_h4_cis": 0.0147,
              "coloc_pp_h3_cis": 0.0,
              "coloc_pp_h4_local_25kb": 0.0147
            }
          }
        },
        "open_targets_druggability": {
          "target": {
            "id": "ENSG00000142192",
            "approvedSymbol": "APP",
            "tractability": [
              {
                "modality": "SM",
                "label": "Approved Drug",
                "value": false
              },
              {
                "modality": "SM",
                "label": "Advanced Clinical",
                "value": true
              },
              {
                "modality": "SM",
                "label": "Phase 1 Clinical",
                "value": false
              },
              {
                "modality": "SM",
                "label": "Structure with Ligand",
                "value": true
              },
              {
                "modality": "SM",
                "label": "High-Quality Ligand",
                "value": true
              },
              {
                "modality": "SM",
                "label": "High-Quality Pocket",
                "value": true
              },
              {
                "modality": "SM",
                "label": "Med-Quality Pocket",
                "value": false
              },
              {
                "modality": "SM",
                "label": "Druggable Family",
                "value": true
              },
              {
                "modality": "AB",
                "label": "Approved Drug",
                "value": true
              },
              {
                "modality": "AB",
                "label": "Advanced Clinical",
                "value": false
              },
              {
                "modality": "AB",
                "label": "Phase 1 Clinical",
                "value": false
              },
              {
                "modality": "AB",
                "label": "UniProt loc high conf",
                "value": true
              },
              {
                "modality": "AB",
                "label": "GO CC high conf",
                "value": true
              },
              {
                "modality": "AB",
                "label": "UniProt loc med conf",
                "value": false
              },
              {
                "modality": "AB",
                "label": "UniProt SigP or TMHMM",
                "value": true
              },
              {
                "modality": "AB",
                "label": "GO CC med conf",
                "value": false
              },
              {
                "modality": "AB",
                "label": "Human Protein Atlas loc",
                "value": false
              },
              {
                "modality": "PR",
                "label": "Approved Drug",
                "value": false
              },
              {
                "modality": "PR",
                "label": "Advanced Clinical",
                "value": false
              },
              {
                "modality": "PR",
                "label": "Phase 1 Clinical",
                "value": false
              },
              {
                "modality": "PR",
                "label": "Literature",
                "value": false
              },
              {
                "modality": "PR",
                "label": "UniProt Ubiquitination",
                "value": true
              },
              {
                "modality": "PR",
                "label": "Database Ubiquitination",
                "value": true
              },
              {
                "modality": "PR",
                "label": "Half-life Data",
                "value": false
              },
              {
                "modality": "PR",
                "label": "Small Molecule Binder",
                "value": true
              },
              {
                "modality": "OC",
                "label": "Approved Drug",
                "value": false
              },
              {
                "modality": "OC",
                "label": "Advanced Clinical",
                "value": true
              },
              {
                "modality": "OC",
                "label": "Phase 1 Clinical",
                "value": false
              }
            ],
            "safetyLiabilities": [],
            "geneticConstraint": [
              {
                "constraintType": "syn",
                "exp": 364.3900146484375,
                "obs": 366,
                "score": -0.05026499927043915,
                "oe": 1.0044000148773193
              },
              {
                "constraintType": "mis",
                "exp": 1003.7000122070312,
                "obs": 839,
                "score": 2.2177999019622803,
                "oe": 0.8358700275421143
              },
              {
                "constraintType": "lof",
                "exp": 101.37000274658203,
                "obs": 31,
                "score": 0.9999899864196777,
                "oe": 0.30581000447273254
              }
            ]
          }
        },
        "open_targets_qtl_coloc_sets": {
          "target": {
            "approvedSymbol": "APP",
            "genomicLocation": {
              "chromosome": "21",
              "start": 25880535,
              "end": 26171128
            },
            "credibleSets": {
              "count": 179,
              "rows": [
                {
                  "studyLocusId": "00cce22c58b0a20f3edd034567a8fc6d",
                  "confidence": "SuSiE fine-mapped credible set with in-sample LD",
                  "region": "chr21:25171128-27171128",
                  "chromosome": "21",
                  "position": 26130151,
                  "variant": {
                    "id": "21_26130151_T_C",
                    "chromosome": "21",
                    "position": 26130151
                  },
                  "study": {
                    "id": "gtex-v10_majiq_esophagus_muscularis_ensg00000142192_t_26053236-26053502_26053348-26089943",
                    "studyType": "sqtl",
                    "traitFromSource": "ENSG00000142192:t:26053236-26053502:26053348-26089943"
                  }
                },
                {
                  "studyLocusId": "0398fa0bca6aa9d23664f496a0bb215a",
                  "confidence": "SuSiE fine-mapped credible set with in-sample LD",
                  "region": "chr21:25171128-27171128",
                  "chromosome": "21",
                  "position": 26170731,
                  "variant": {
                    "id": "21_26170731_C_G",
                    "chromosome": "21",
                    "position": 26170731
                  },
                  "study": {
                    "id": "gtex-v10_txrev_brain_frontal_cortex_ensg00000142192_grp_2_upstream_enst00000346798",
                    "studyType": "tuqtl",
                    "traitFromSource": "ENSG00000142192.grp_2.upstream.ENST00000346798"
                  }
                },
                {
                  "studyLocusId": "06860c05db1c4b3dec79c68cce8c9297",
                  "confidence": "SuSiE fine-mapped credible set with in-sample LD",
                  "region": "chr21:25171128-27171128",
                  "chromosome": "21",
                  "position": 25990433,
                  "variant": {
                    "id": "21_25990433_T_C",
                    "chromosome": "21",
                    "position": 25990433
                  },
                  "study": {
                    "id": "gtex-v10_majiq_esophagus_gej_ensg00000142192_t_25982344-25982477_25982477-25997360",
                    "studyType": "sqtl",
                    "traitFromSource": "ENSG00000142192:t:25982344-25982477:25982477-25997360"
                  }
                },
                {
                  "studyLocusId": "069684fc09d7b4b2bf696f88b2e4abf0",
                  "confidence": "SuSiE fine-mapped credible set with in-sample LD",
                  "region": "chr21:25171128-27171128",
                  "chromosome": "21",
                  "position": 26100695,
                  "variant": {
                    "id": "21_26100695_C_CTGCTTTGTGCAGGCACTGCTG",
                    "chromosome": "21",
                    "position": 26100695
                  },
                  "study": {
                    "id": "gtex-v10_ge_blood_ensg00000142192",
                    "studyType": "eqtl",
                    "traitFromSource": "ENSG00000142192"
                  }
                },
                {
                  "studyLocusId": "09b02ae39e443613894268c83bca4396",
                  "confidence": "SuSiE fine-mapped credible set with in-sample LD",
                  "region": "chr21:25171128-27171128",
                  "chromosome": "21",
                  "position": 25988530,
                  "variant": {
                    "id": "21_25988530_T_C",
                    "chromosome": "21",
                    "position": 25988530
                  },
                  "study": {
                    "id": "gtex-v10_majiq_esophagus_muscularis_ensg00000142192_s_26000015-26000182_25997416-26000015",
                    "studyType": "sqtl",
                    "traitFromSource": "ENSG00000142192:s:26000015-26000182:25997416-26000015"
                  }
                },
                {
                  "studyLocusId": "0a4aa00c9b97117ea7d80ee3f3a68a3f",
                  "confidence": "SuSiE fine-mapped credible set with in-sample LD",
                  "region": "chr21:25171128-27171128",
                  "chromosome": "21",
                  "position": 26170138,
                  "variant": {
                    "id": "21_26170138_G_T",
                    "chromosome": "21",
                    "position": 26170138
                  },
                  "study": {
                    "id": "OTAR3087_MAGE_ge_LCL_ENSG00000142192",
                    "studyType": "eqtl",
                    "traitFromSource": "ENSG00000142192"
                  }
                },
                {
                  "studyLocusId": "0c8f5bec71687542ae9c501b6517c233",
                  "confidence": "SuSiE fine-mapped credible set with in-sample LD",
                  "region": "chr21:25171128-27171128",
                  "chromosome": "21",
                  "position": 25999019,
                  "variant": {
                    "id": "21_25999019_A_C",
                    "chromosome": "21",
                    "position": 25999019
                  },
                  "study": {
                    "id": "gtex-v10_txrev_fibroblast_ensg00000142192_grp_1_contained_enst00000346798",
                    "studyType": "tuqtl",
                    "traitFromSource": "ENSG00000142192.grp_1.contained.ENST00000346798"
                  }
                },
                {
                  "studyLocusId": "0c9b2fa426288b5eade2f8c40a23bc6b",
                  "confidence": "SuSiE fine-mapped credible set with in-sample LD",
                  "region": "chr21:25171128-27171128",
                  "chromosome": "21",
                  "position": 25892046,
                  "variant": {
                    "id": "21_25892046_TA_T",
                    "chromosome": "21",
                    "position": 25892046
                  },
                  "study": {
                    "id": "OTAR2057_IBDverse_ge_Ileum_Goblet_MUC2+_ENSG00000142192",
                    "studyType": "sceqtl",
                    "traitFromSource": "ENSG00000142192"
                  }
                },
                {
                  "studyLocusId": "0d6acdd540833339f3d077e2aa7e38af",
                  "confidence": "SuSiE fine-mapped credible set with in-sample LD",
                  "region": "chr21:25171128-27171128",
                  "chromosome": "21",
                  "position": 26170731,
                  "variant": {
                    "id": "21_26170731_C_G",
                    "chromosome": "21",
                    "position": 26170731
                  },
                  "study": {
                    "id": "gtex-v10_txrev_artery_tibial_ensg00000142192_grp_1_upstream_enst00000346798",
                    "studyType": "tuqtl",
                    "traitFromSource": "ENSG00000142192.grp_1.upstream.ENST00000346798"
                  }
                },
                {
                  "studyLocusId": "10c3e9359a1e830d866094da17fb8d52",
                  "confidence": "SuSiE fine-mapped credible set with in-sample LD",
                  "region": "chr21:24881422-26881422",
                  "chromosome": "21",
                  "position": 26152718,
                  "variant": {
                    "id": "21_26152718_A_G",
                    "chromosome": "21",
                    "position": 26152718
                  },
                  "study": {
                    "id": "blueprint_exon_monocyte_ensg00000142192_21_21_25881332_25881513",
                    "studyType": "eqtl",
                    "traitFromSource": "ENSG00000142192.21_21_25881332_25881513"
                  }
                },
                {
                  "studyLocusId": "10ddd58e0a8ae898e192511d9fcc85ee",
                  "confidence": "SuSiE fine-mapped credible set with in-sample LD",
                  "region": "chr21:25171128-27171128",
                  "chromosome": "21",
                  "position": 25876055,
                  "variant": {
                    "id": "21_25876055_GA_G",
                    "chromosome": "21",
                    "position": 25876055
                  },
                  "study": {
                    "id": "OTAR2057_IBDverse_ge_Colonocyte_CAECAM7+_KRT20+_IFI27+_ENSG00000142192",
                    "studyType": "sceqtl",
                    "traitFromSource": "ENSG00000142192"
                  }
                },
                {
                  "studyLocusId": "116f2c1be55d0cc8f055876623b8a551",
                  "confidence": "SuSiE fine-mapped credible set with in-sample LD",
                  "region": "chr21:25171128-27171128",
                  "chromosome": "21",
                  "position": 25999019,
                  "variant": {
                    "id": "21_25999019_A_C",
                    "chromosome": "21",
                    "position": 25999019
                  },
                  "study": {
                    "id": "gtex-v10_majiq_fibroblast_ensg00000142192_s_26000015-26000182_25997416-26000015",
                    "studyType": "sqtl",
                    "traitFromSource": "ENSG00000142192:s:26000015-26000182:25997416-26000015"
                  }
                },
                {
                  "studyLocusId": "1765dd623a02fc30e75e7f9a8e929cfc",
                  "confidence": "SuSiE fine-mapped credible set with in-sample LD",
                  "region": "chr21:25171128-27171128",
                  "chromosome": "21",
                  "position": 26171723,
                  "variant": {
                    "id": "21_26171723_T_C",
                    "chromosome": "21",
                    "position": 26171723
                  },
                  "study": {
                    "id": "gtex-v10_txrev_esophagus_mucosa_ensg00000142192_grp_2_upstream_enst00000346798",
                    "studyType": "tuqtl",
                    "traitFromSource": "ENSG00000142192.grp_2.upstream.ENST00000346798"
                  }
                },
                {
                  "studyLocusId": "17a79b3ae82c86522475cd7cb6155eca",
                  "confidence": "SuSiE fine-mapped credible set with in-sample LD",
                  "region": "chr21:25171128-27171128",
                  "chromosome": "21",
                  "position": 25996383,
                  "variant": {
                    "id": "21_25996383_G_A",
                    "chromosome": "21",
                    "position": 25996383
                  },
                  "study": {
                    "id": "gtex-v10_tx_skin_not_sun_exposed_enst00000346798",
                    "studyType": "eqtl",
                    "traitFromSource": "ENST00000346798"
                  }
                },
                {
                  "studyLocusId": "18d8e8f4feeb053ba094a94dab3034c5",
                  "confidence": "SuSiE fine-mapped credible set with in-sample LD",
                  "region": "chr21:25171128-27171128",
                  "chromosome": "21",
                  "position": 25996383,
                  "variant": {
                    "id": "21_25996383_G_A",
                    "chromosome": "21",
                    "position": 25996383
                  },
                  "study": {
                    "id": "gtex-v10_txrev_skin_sun_exposed_ensg00000142192_grp_1_contained_enst00000346798",
                    "studyType": "tuqtl",
                    "traitFromSource": "ENSG00000142192.grp_1.contained.ENST00000346798"
                  }
                },
                {
                  "studyLocusId": "192a9cf6f87d9059f76e1243353448c0",
                  "confidence": "SuSiE fine-mapped credible set with in-sample LD",
                  "region": "chr21:25171128-27171128",
                  "chromosome": "21",
                  "position": 26166927,
                  "variant": {
                    "id": "21_26166927_GGT_G",
                    "chromosome": "21",
                    "position": 26166927
                  },
                  "study": {
                    "id": "blueprint_ge_neutrophil_ensg00000142192",
                    "studyType": "eqtl",
                    "traitFromSource": "ENSG00000142192"
                  }
                },
                {
                  "studyLocusId": "199fb815cdc283593380faeb655cfc7d",
                  "confidence": "SuSiE fine-mapped credible set with in-sample LD",
                  "region": "chr21:24991246-26991246",
                  "chromosome": "21",
                  "position": 25996383,
                  "variant": {
                    "id": "21_25996383_G_A",
                    "chromosome": "21",
                    "position": 25996383
                  },
                  "study": {
                    "id": "gtex-v10_leafcutter_artery_tibial_21_25982477_26000015_clu_48352_-",
                    "studyType": "sqtl",
                    "traitFromSource": "21:25982477:26000015:clu_48352_-"
                  }
                },
                {
                  "studyLocusId": "1af5e755b69736b0c692716578b6894c",
                  "confidence": "SuSiE fine-mapped credible set with in-sample LD",
                  "region": "chr21:25171128-27171128",
                  "chromosome": "21",
                  "position": 25999019,
                  "variant": {
                    "id": "21_25999019_A_C",
                    "chromosome": "21",
                    "position": 25999019
                  },
                  "study": {
                    "id": "gtex-v10_majiq_fibroblast_ensg00000142192_t_25982344-25982477_25982477-25997360",
                    "studyType": "sqtl",
                    "traitFromSource": "ENSG00000142192:t:25982344-25982477:25982477-25997360"
                  }
                },
                {
                  "studyLocusId": "1d36169274ee1d6fc36709e5d4b9a05c",
                  "confidence": "SuSiE fine-mapped credible set with in-sample LD",
                  "region": "chr21:25171056-27171056",
                  "chromosome": "21",
                  "position": 26233271,
                  "variant": {
                    "id": "21_26233271_G_A",
                    "chromosome": "21",
                    "position": 26233271
                  },
                  "study": {
                    "id": "brainseq_exon_brain_ensg00000142192_21_21_26170985_26171128",
                    "studyType": "eqtl",
                    "traitFromSource": "ENSG00000142192.21_21_26170985_26171128"
                  }
                },
                {
                  "studyLocusId": "2449bfcb17c43a5a7046f366fcaa9e45",
                  "confidence": "SuSiE fine-mapped credible set with in-sample LD",
                  "region": "chr21:25171128-27171128",
                  "chromosome": "21",
                  "position": 25884003,
                  "variant": {
                    "id": "21_25884003_C_T",
                    "chromosome": "21",
                    "position": 25884003
                  },
                  "study": {
                    "id": "OTAR2057_IBDverse_ge_Colon_Goblet_MUC2+_SPDEF+_ENSG00000142192",
                    "studyType": "sceqtl",
                    "traitFromSource": "ENSG00000142192"
                  }
                },
                {
                  "studyLocusId": "248aaf3eb5b504c51fcc2da1baf3e9fb",
                  "confidence": "SuSiE fine-mapped credible set with in-sample LD",
                  "region": "chr21:25171128-27171128",
                  "chromosome": "21",
                  "position": 25989938,
                  "variant": {
                    "id": "21_25989938_G_T",
                    "chromosome": "21",
                    "position": 25989938
                  },
                  "study": {
                    "id": "gtex-v10_txrev_esophagus_muscularis_ensg00000142192_grp_1_contained_enst00000346798",
                    "studyType": "tuqtl",
                    "traitFromSource": "ENSG00000142192.grp_1.contained.ENST00000346798"
                  }
                },
                {
                  "studyLocusId": "26823d8286b2ac5f23a60d5126c5b28b",
                  "confidence": "SuSiE fine-mapped credible set with in-sample LD",
                  "region": "chr21:25171128-27171128",
                  "chromosome": "21",
                  "position": 25999019,
                  "variant": {
                    "id": "21_25999019_A_C",
                    "chromosome": "21",
                    "position": 25999019
                  },
                  "study": {
                    "id": "gtex-v10_majiq_thyroid_ensg00000142192_s_26000015-26000182_25997416-26000015",
                    "studyType": "sqtl",
                    "traitFromSource": "ENSG00000142192:s:26000015-26000182:25997416-26000015"
                  }
                },
                {
                  "studyLocusId": "27ccca99ca79e6bbbf4060456531d7e2",
                  "confidence": "SuSiE fine-mapped credible set with in-sample LD",
                  "region": "chr21:25171128-27171128",
                  "chromosome": "21",
                  "position": 26170138,
                  "variant": {
                    "id": "21_26170138_G_T",
                    "chromosome": "21",
                    "position": 26170138
                  },
                  "study": {
                    "id": "quach_2016_ge_monocyte_iav_ensg00000142192",
                    "studyType": "eqtl",
                    "traitFromSource": "ENSG00000142192"
                  }
                },
                {
                  "studyLocusId": "28b091de08926149257aa0d77205e988",
                  "confidence": "SuSiE fine-mapped credible set with in-sample LD",
                  "region": "chr21:24945749-26945749",
                  "chromosome": "21",
                  "position": 26004029,
                  "variant": {
                    "id": "21_26004029_G_A",
                    "chromosome": "21",
                    "position": 26004029
                  },
                  "study": {
                    "id": "gtex-v10_exon_skin_not_sun_exposed_ensg00000142192_21_21_25945524_25945975",
                    "studyType": "eqtl",
                    "traitFromSource": "ENSG00000142192.21_21_25945524_25945975"
                  }
                },
                {
                  "studyLocusId": "2cb1ebafd6433c11f10c44f470dbdd6a",
                  "confidence": "SuSiE fine-mapped credible set with in-sample LD",
                  "region": "chr21:25171128-27171128",
                  "chromosome": "21",
                  "position": 26180160,
                  "variant": {
                    "id": "21_26180160_CT_C",
                    "chromosome": "21",
                    "position": 26180160
                  },
                  "study": {
                    "id": "blueprint_txrev_neutrophil_ensg00000142192_grp_2_contained_enst00000474136",
                    "studyType": "tuqtl",
                    "traitFromSource": "ENSG00000142192.grp_2.contained.ENST00000474136"
                  }
                },
                {
                  "studyLocusId": "2e217c93b907742ae5a7c5cac20b5570",
                  "confidence": "SuSiE fine-mapped credible set with in-sample LD",
                  "region": "chr21:25171128-27171128",
                  "chromosome": "21",
                  "position": 25989084,
                  "variant": {
                    "id": "21_25989084_T_G",
                    "chromosome": "21",
                    "position": 25989084
                  },
                  "study": {
                    "id": "lepik_2017_txrev_blood_ensg00000142192_grp_2_upstream_enst00000346798",
                    "studyType": "tuqtl",
                    "traitFromSource": "ENSG00000142192.grp_2.upstream.ENST00000346798"
                  }
                },
                {
                  "studyLocusId": "35ca2689d6aab6e1cf54c7f40950e9f9",
                  "confidence": "SuSiE fine-mapped credible set with in-sample LD",
                  "region": "chr21:25171128-27171128",
                  "chromosome": "21",
                  "position": 25884003,
                  "variant": {
                    "id": "21_25884003_C_T",
                    "chromosome": "21",
                    "position": 25884003
                  },
                  "study": {
                    "id": "OTAR2057_IBDverse_ge_Ileum_Goblet_MUC2++_BCAS1++_ENSG00000142192",
                    "studyType": "sceqtl",
                    "traitFromSource": "ENSG00000142192"
                  }
                },
                {
                  "studyLocusId": "370660295a829faf7175ee8bb0ae749e",
                  "confidence": "SuSiE fine-mapped credible set with in-sample LD",
                  "region": "chr21:25171128-27171128",
                  "chromosome": "21",
                  "position": 26146557,
                  "variant": {
                    "id": "21_26146557_A_G",
                    "chromosome": "21",
                    "position": 26146557
                  },
                  "study": {
                    "id": "gtex-v10_txrev_colon_transverse_ensg00000142192_grp_1_upstream_enst00000346798",
                    "studyType": "tuqtl",
                    "traitFromSource": "ENSG00000142192.grp_1.upstream.ENST00000346798"
                  }
                },
                {
                  "studyLocusId": "376180c1ccf9277af216933211be5f55",
                  "confidence": "SuSiE fine-mapped credible set with in-sample LD",
                  "region": "chr21:25171128-27171128",
                  "chromosome": "21",
                  "position": 26152718,
                  "variant": {
                    "id": "21_26152718_A_G",
                    "chromosome": "21",
                    "position": 26152718
                  },
                  "study": {
                    "id": "blueprint_ge_monocyte_ensg00000142192",
                    "studyType": "eqtl",
                    "traitFromSource": "ENSG00000142192"
                  }
                },
                {
                  "studyLocusId": "391ace7216def502e292e7d5ca91528a",
                  "confidence": "SuSiE fine-mapped credible set with in-sample LD",
                  "region": "chr21:25171128-27171128",
                  "chromosome": "21",
                  "position": 26170731,
                  "variant": {
                    "id": "21_26170731_C_G",
                    "chromosome": "21",
                    "position": 26170731
                  },
                  "study": {
                    "id": "gtex-v10_txrev_heart_atrial_appendage_ensg00000142192_grp_1_upstream_enst00000354192",
                    "studyType": "tuqtl",
                    "traitFromSource": "ENSG00000142192.grp_1.upstream.ENST00000354192"
                  }
                },
                {
                  "studyLocusId": "3a2724ba6ef4395c7794de9a8d484070",
                  "confidence": "SuSiE fine-mapped credible set with in-sample LD",
                  "region": "chr21:24881422-26881422",
                  "chromosome": "21",
                  "position": 26170138,
                  "variant": {
                    "id": "21_26170138_G_T",
                    "chromosome": "21",
                    "position": 26170138
                  },
                  "study": {
                    "id": "quach_2016_exon_monocyte_iav_ensg00000142192_21_21_25881332_25881513",
                    "studyType": "eqtl",
                    "traitFromSource": "ENSG00000142192.21_21_25881332_25881513"
                  }
                },
                {
                  "studyLocusId": "3a6e92304361c7d2788dc6930218e8b2",
                  "confidence": "SuSiE fine-mapped credible set with in-sample LD",
                  "region": "chr21:25171128-27171128",
                  "chromosome": "21",
                  "position": 25997040,
                  "variant": {
                    "id": "21_25997040_T_G",
                    "chromosome": "21",
                    "position": 25997040
                  },
                  "study": {
                    "id": "gtex-v10_majiq_nerve_tibial_ensg00000142192_s_26000015-26000182_25982477-26000015",
                    "studyType": "sqtl",
                    "traitFromSource": "ENSG00000142192:s:26000015-26000182:25982477-26000015"
                  }
                },
                {
                  "studyLocusId": "3a9048b803d1df8d854206fd94c324bb",
                  "confidence": "SuSiE fine-mapped credible set with in-sample LD",
                  "region": "chr21:25171128-27171128",
                  "chromosome": "21",
                  "position": 25997094,
                  "variant": {
                    "id": "21_25997094_T_C",
                    "chromosome": "21",
                    "position": 25997094
                  },
                  "study": {
                    "id": "gtex-v10_tx_adipose_subcutaneous_enst00000357903",
                    "studyType": "eqtl",
                    "traitFromSource": "ENST00000357903"
                  }
                },
                {
                  "studyLocusId": "3ba7b671961a1929c93ad7b8bbf580ed",
                  "confidence": "SuSiE fine-mapped credible set with in-sample LD",
                  "region": "chr21:25068231-27068231",
                  "chromosome": "21",
                  "position": 26067917,
                  "variant": {
                    "id": "21_26067917_T_TA",
                    "chromosome": "21",
                    "position": 26067917
                  },
                  "study": {
                    "id": "rosmap_exon_brain_naive_ensg00000142192_21_21_26068125_26068338",
                    "studyType": "eqtl",
                    "traitFromSource": "ENSG00000142192.21_21_26068125_26068338"
                  }
                },
                {
                  "studyLocusId": "3bfdbabcfc1cc8237c036e8d6a93e3bd",
                  "confidence": "SuSiE fine-mapped credible set with in-sample LD",
                  "region": "chr21:25171128-27171128",
                  "chromosome": "21",
                  "position": 26115325,
                  "variant": {
                    "id": "21_26115325_TC_T",
                    "chromosome": "21",
                    "position": 26115325
                  },
                  "study": {
                    "id": "blueprint_tx_neutrophil_enst00000448850",
                    "studyType": "eqtl",
                    "traitFromSource": "ENST00000448850"
                  }
                },
                {
                  "studyLocusId": "419a7044e06b3abecab4770f191bee9f",
                  "confidence": "SuSiE fine-mapped credible set with in-sample LD",
                  "region": "chr21:25171128-27171128",
                  "chromosome": "21",
                  "position": 26027634,
                  "variant": {
                    "id": "21_26027634_G_C",
                    "chromosome": "21",
                    "position": 26027634
                  },
                  "study": {
                    "id": "gtex-v10_txrev_heart_atrial_appendage_ensg00000142192_grp_1_contained_enst00000491395",
                    "studyType": "tuqtl",
                    "traitFromSource": "ENSG00000142192.grp_1.contained.ENST00000491395"
                  }
                },
                {
                  "studyLocusId": "41dd05aa42eae7865d3a9838710f34c7",
                  "confidence": "SuSiE fine-mapped credible set with in-sample LD",
                  "region": "chr21:25171128-27171128",
                  "chromosome": "21",
                  "position": 25989938,
                  "variant": {
                    "id": "21_25989938_G_T",
                    "chromosome": "21",
                    "position": 25989938
                  },
                  "study": {
                    "id": "gtex-v10_majiq_esophagus_gej_ensg00000142192_s_26000015-26000182_25982477-26000015",
                    "studyType": "sqtl",
                    "traitFromSource": "ENSG00000142192:s:26000015-26000182:25982477-26000015"
                  }
                },
                {
                  "studyLocusId": "48a76c4ea809f9df26b494f76b5b6613",
                  "confidence": "SuSiE fine-mapped credible set with in-sample LD",
                  "region": "chr21:25171128-27171128",
                  "chromosome": "21",
                  "position": 26170731,
                  "variant": {
                    "id": "21_26170731_C_G",
                    "chromosome": "21",
                    "position": 26170731
                  },
                  "study": {
                    "id": "gtex-v10_txrev_adrenal_gland_ensg00000142192_grp_1_upstream_enst00000354192",
                    "studyType": "tuqtl",
                    "traitFromSource": "ENSG00000142192.grp_1.upstream.ENST00000354192"
                  }
                },
                {
                  "studyLocusId": "4922df9c5419129602a038917fe2e826",
                  "confidence": "SuSiE fine-mapped credible set with in-sample LD",
                  "region": "chr21:25171128-27171128",
                  "chromosome": "21",
                  "position": 26156328,
                  "variant": {
                    "id": "21_26156328_T_G",
                    "chromosome": "21",
                    "position": 26156328
                  },
                  "study": {
                    "id": "gtex-v10_ge_heart_left_ventricle_ensg00000142192",
                    "studyType": "eqtl",
                    "traitFromSource": "ENSG00000142192"
                  }
                },
                {
                  "studyLocusId": "49275db13f15b012b50201b989b3ba9f",
                  "confidence": "SuSiE fine-mapped credible set with in-sample LD",
                  "region": "chr21:25171128-27171128",
                  "chromosome": "21",
                  "position": 26171645,
                  "variant": {
                    "id": "21_26171645_A_G",
                    "chromosome": "21",
                    "position": 26171645
                  },
                  "study": {
                    "id": "gtex-v10_txrev_lung_ensg00000142192_grp_1_upstream_enst00000346798",
                    "studyType": "tuqtl",
                    "traitFromSource": "ENSG00000142192.grp_1.upstream.ENST00000346798"
                  }
                },
                {
                  "studyLocusId": "4af62a8a27767b05ed31586056b957b1",
                  "confidence": "SuSiE fine-mapped credible set with in-sample LD",
                  "region": "chr21:25171128-27171128",
                  "chromosome": "21",
                  "position": 26154029,
                  "variant": {
                    "id": "21_26154029_C_A",
                    "chromosome": "21",
                    "position": 26154029
                  },
                  "study": {
                    "id": "gtex-v10_ge_esophagus_muscularis_ensg00000142192",
                    "studyType": "eqtl",
                    "traitFromSource": "ENSG00000142192"
                  }
                },
                {
                  "studyLocusId": "4c88a2b12ba1fb664410b83cc79c4658",
                  "confidence": "SuSiE fine-mapped credible set with in-sample LD",
                  "region": "chr21:25171128-27171128",
                  "chromosome": "21",
                  "position": 25971099,
                  "variant": {
                    "id": "21_25971099_G_A",
                    "chromosome": "21",
                    "position": 25971099
                  },
                  "study": {
                    "id": "gtex-v10_ge_colon_sigmoid_ensg00000142192",
                    "studyType": "eqtl",
                    "traitFromSource": "ENSG00000142192"
                  }
                },
                {
                  "studyLocusId": "4ffc8d6617d6af4523eba61f882d16b4",
                  "confidence": "SuSiE fine-mapped credible set with in-sample LD",
                  "region": "chr21:25171128-27171128",
                  "chromosome": "21",
                  "position": 26162498,
                  "variant": {
                    "id": "21_26162498_G_A",
                    "chromosome": "21",
                    "position": 26162498
                  },
                  "study": {
                    "id": "gtex-v10_ge_blood_ensg00000142192",
                    "studyType": "eqtl",
                    "traitFromSource": "ENSG00000142192"
                  }
                },
                {
                  "studyLocusId": "503f385d1045c3c000623dc8dd97a640",
                  "confidence": "SuSiE fine-mapped credible set with in-sample LD",
                  "region": "chr21:25171056-27171056",
                  "chromosome": "21",
                  "position": 26232625,
                  "variant": {
                    "id": "21_26232625_C_T",
                    "chromosome": "21",
                    "position": 26232625
                  },
                  "study": {
                    "id": "gtex-v10_exon_brain_cerebellar_hemisphere_ensg00000142192_21_21_26170985_26171128",
                    "studyType": "eqtl",
                    "traitFromSource": "ENSG00000142192.21_21_26170985_26171128"
                  }
                },
                {
                  "studyLocusId": "5248a78738dd5505b7e6b99851c6a2bb",
                  "confidence": "SuSiE fine-mapped credible set with in-sample LD",
                  "region": "chr21:24991246-26991246",
                  "chromosome": "21",
                  "position": 25967707,
                  "variant": {
                    "id": "21_25967707_G_C",
                    "chromosome": "21",
                    "position": 25967707
                  },
                  "study": {
                    "id": "gtex-v10_leafcutter_muscle_21_25982477_26000015_clu_46123_-",
                    "studyType": "sqtl",
                    "traitFromSource": "21:25982477:26000015:clu_46123_-"
                  }
                },
                {
                  "studyLocusId": "52d29ec234b0892b02c7eb2c70cd87a2",
                  "confidence": "SuSiE fine-mapped credible set with in-sample LD",
                  "region": "chr21:25171128-27171128",
                  "chromosome": "21",
                  "position": 25996446,
                  "variant": {
                    "id": "21_25996446_G_C",
                    "chromosome": "21",
                    "position": 25996446
                  },
                  "study": {
                    "id": "gtex-v10_tx_thyroid_enst00000357903",
                    "studyType": "eqtl",
                    "traitFromSource": "ENST00000357903"
                  }
                },
                {
                  "studyLocusId": "54716dfe39e263e98753c41e6f6a3713",
                  "confidence": "SuSiE fine-mapped credible set with in-sample LD",
                  "region": "chr21:25171128-27171128",
                  "chromosome": "21",
                  "position": 25999019,
                  "variant": {
                    "id": "21_25999019_A_C",
                    "chromosome": "21",
                    "position": 25999019
                  },
                  "study": {
                    "id": "gtex-v10_majiq_artery_aorta_ensg00000142192_t_25982344-25982477_25982477-26000015",
                    "studyType": "sqtl",
                    "traitFromSource": "ENSG00000142192:t:25982344-25982477:25982477-26000015"
                  }
                },
                {
                  "studyLocusId": "55a67115595ef3df844576c31468c075",
                  "confidence": "SuSiE fine-mapped credible set with in-sample LD",
                  "region": "chr21:25171128-27171128",
                  "chromosome": "21",
                  "position": 26170731,
                  "variant": {
                    "id": "21_26170731_C_G",
                    "chromosome": "21",
                    "position": 26170731
                  },
                  "study": {
                    "id": "gtex-v10_txrev_skin_not_sun_exposed_ensg00000142192_grp_2_upstream_enst00000346798",
                    "studyType": "tuqtl",
                    "traitFromSource": "ENSG00000142192.grp_2.upstream.ENST00000346798"
                  }
                },
                {
                  "studyLocusId": "56829077b646c8700161b4ad0634e3e9",
                  "confidence": "SuSiE fine-mapped credible set with in-sample LD",
                  "region": "chr21:25002159-27002159",
                  "chromosome": "21",
                  "position": 25996907,
                  "variant": {
                    "id": "21_25996907_G_A",
                    "chromosome": "21",
                    "position": 25996907
                  },
                  "study": {
                    "id": "gtex-v10_leafcutter_nerve_tibial_21_25982477_26000015_clu_54785_-",
                    "studyType": "sqtl",
                    "traitFromSource": "21:25982477:26000015:clu_54785_-"
                  }
                },
                {
                  "studyLocusId": "58126facf0c66e24b89f9a0b6c6bccbc",
                  "confidence": "SuSiE fine-mapped credible set with in-sample LD",
                  "region": "chr21:25002159-27002159",
                  "chromosome": "21",
                  "position": 25999019,
                  "variant": {
                    "id": "21_25999019_A_C",
                    "chromosome": "21",
                    "position": 25999019
                  },
                  "study": {
                    "id": "gtex-v10_leafcutter_fibroblast_21_25982477_26000015_clu_42101_-",
                    "studyType": "sqtl",
                    "traitFromSource": "21:25982477:26000015:clu_42101_-"
                  }
                },
                {
                  "_truncated": "(Showing 50 of 179 rows)"
                }
              ],
              "total_count": 179,
              "filtered_count": 151
            }
          }
        }
      },
      "MAPT": {
        "symbol": "MAPT",
        "ensembl_id": "ENSG00000186868",
        "program": "PROTEOPATHY_AUTOPHAGY",
        "uffelmann_2026_lead_snp": {
          "gene": "MAPT",
          "program": "PROTEOPATHY_AUTOPHAGY",
          "variant_id": "17:44101563:C:T",
          "rsid": "rs9468",
          "chr": "17",
          "pos_hg19": 44101563,
          "effect_allele": "T",
          "other_allele": "C",
          "eaf": 0.802,
          "beta": 0.0682,
          "or": 1.0705794029492035,
          "se": 0.0068,
          "z": 10.029411764705882,
          "chisq": 100.58910034602076,
          "p_value": 1.745e-23,
          "neff": 385047.0,
          "n_case": 101680,
          "n_control": 1767590,
          "n_proxy_case": 65300,
          "n_proxy_control": 444914,
          "n_gws_in_window": 2483
        },
        "open_targets_l2g": {
          "max_l2g_score": 0.4977,
          "study_id": "GCST90704647",
          "lead_variant_b38": "17_46024505_A_G",
          "rsid": "rs8712",
          "credible_set_p": 9.027655601501465e-16
        },
        "gtex_v10_median_tpm": {
          "Brain_Cortex": 151.75,
          "Brain_Frontal_Cortex_BA9": 145.722,
          "Brain_Hippocampus": 72.0575,
          "Brain_Cerebellum": 208.778,
          "Whole_Blood": 0.148223,
          "Spleen": 0.650707,
          "Cells_EBV_transformed_lymphocytes": 0.075197
        },
        "smr_and_colocalization": {
          "best_overall_smr": {
            "tissue": "Spleen",
            "n_matched_eqtls": 2322,
            "top_smr_rsid": "rs62061733",
            "pos_hg19": 44018399,
            "beta_gwas": 0.0646,
            "p_gwas": 8.001e-20,
            "nes_eqtl": 0.5471566319465637,
            "p_eqtl": 3.441869004004384e-10,
            "b_smr": 0.11806,
            "z_smr": 5.167,
            "t_smr": 26.6978,
            "p_smr": 2.3788926295599507e-07,
            "coloc_pp_h4_cis": 0.313,
            "coloc_pp_h3_cis": 0.6868,
            "coloc_pp_h4_local_25kb": 0.7782
          },
          "best_brain_smr": {
            "tissue": "Brain_Cerebellum",
            "n_matched_eqtls": 2314,
            "top_smr_rsid": "rs753236",
            "pos_hg19": 43946318,
            "beta_gwas": 0.0642,
            "p_gwas": 1.43e-20,
            "nes_eqtl": -0.22540414333343506,
            "p_eqtl": 8.300109876041003e-08,
            "b_smr": -0.28482,
            "z_smr": -4.6448,
            "t_smr": 21.5739,
            "p_smr": 3.404530332139783e-06,
            "coloc_pp_h4_cis": 0.3379,
            "coloc_pp_h3_cis": 0.662,
            "coloc_pp_h4_local_25kb": 0.7957
          },
          "best_immune_smr": {
            "tissue": "Spleen",
            "n_matched_eqtls": 2322,
            "top_smr_rsid": "rs62061733",
            "pos_hg19": 44018399,
            "beta_gwas": 0.0646,
            "p_gwas": 8.001e-20,
            "nes_eqtl": 0.5471566319465637,
            "p_eqtl": 3.441869004004384e-10,
            "b_smr": 0.11806,
            "z_smr": 5.167,
            "t_smr": 26.6978,
            "p_smr": 2.3788926295599507e-07,
            "coloc_pp_h4_cis": 0.313,
            "coloc_pp_h3_cis": 0.6868,
            "coloc_pp_h4_local_25kb": 0.7782
          },
          "by_tissue": {
            "Whole_Blood": {
              "tissue": "Whole_Blood",
              "n_matched_eqtls": 1,
              "top_smr_rsid": "rs8077267",
              "pos_hg19": 43055718,
              "beta_gwas": 0.0013,
              "p_gwas": 0.8327,
              "nes_eqtl": -0.14685428142547607,
              "p_eqtl": 4.0344734730306854e-05,
              "b_smr": -0.00885,
              "z_smr": -0.2164,
              "t_smr": 0.0468,
              "p_smr": 0.8287028033772593,
              "coloc_pp_h4_cis": 0.0008,
              "coloc_pp_h3_cis": 0.0,
              "coloc_pp_h4_local_25kb": 0.0008
            },
            "Spleen": {
              "tissue": "Spleen",
              "n_matched_eqtls": 2322,
              "top_smr_rsid": "rs62061733",
              "pos_hg19": 44018399,
              "beta_gwas": 0.0646,
              "p_gwas": 8.001e-20,
              "nes_eqtl": 0.5471566319465637,
              "p_eqtl": 3.441869004004384e-10,
              "b_smr": 0.11806,
              "z_smr": 5.167,
              "t_smr": 26.6978,
              "p_smr": 2.3788926295599507e-07,
              "coloc_pp_h4_cis": 0.313,
              "coloc_pp_h3_cis": 0.6868,
              "coloc_pp_h4_local_25kb": 0.7782
            },
            "Brain_Cerebellum": {
              "tissue": "Brain_Cerebellum",
              "n_matched_eqtls": 2314,
              "top_smr_rsid": "rs753236",
              "pos_hg19": 43946318,
              "beta_gwas": 0.0642,
              "p_gwas": 1.43e-20,
              "nes_eqtl": -0.22540414333343506,
              "p_eqtl": 8.300109876041003e-08,
              "b_smr": -0.28482,
              "z_smr": -4.6448,
              "t_smr": 21.5739,
              "p_smr": 3.404530332139783e-06,
              "coloc_pp_h4_cis": 0.3379,
              "coloc_pp_h3_cis": 0.662,
              "coloc_pp_h4_local_25kb": 0.7957
            }
          }
        },
        "open_targets_druggability": {
          "target": {
            "id": "ENSG00000186868",
            "approvedSymbol": "MAPT",
            "tractability": [
              {
                "modality": "SM",
                "label": "Approved Drug",
                "value": false
              },
              {
                "modality": "SM",
                "label": "Advanced Clinical",
                "value": false
              },
              {
                "modality": "SM",
                "label": "Phase 1 Clinical",
                "value": false
              },
              {
                "modality": "SM",
                "label": "Structure with Ligand",
                "value": true
              },
              {
                "modality": "SM",
                "label": "High-Quality Ligand",
                "value": true
              },
              {
                "modality": "SM",
                "label": "High-Quality Pocket",
                "value": false
              },
              {
                "modality": "SM",
                "label": "Med-Quality Pocket",
                "value": false
              },
              {
                "modality": "SM",
                "label": "Druggable Family",
                "value": true
              },
              {
                "modality": "AB",
                "label": "Approved Drug",
                "value": false
              },
              {
                "modality": "AB",
                "label": "Advanced Clinical",
                "value": true
              },
              {
                "modality": "AB",
                "label": "Phase 1 Clinical",
                "value": false
              },
              {
                "modality": "AB",
                "label": "UniProt loc high conf",
                "value": true
              },
              {
                "modality": "AB",
                "label": "GO CC high conf",
                "value": true
              },
              {
                "modality": "AB",
                "label": "UniProt loc med conf",
                "value": false
              },
              {
                "modality": "AB",
                "label": "UniProt SigP or TMHMM",
                "value": false
              },
              {
                "modality": "AB",
                "label": "GO CC med conf",
                "value": false
              },
              {
                "modality": "AB",
                "label": "Human Protein Atlas loc",
                "value": true
              },
              {
                "modality": "PR",
                "label": "Approved Drug",
                "value": false
              },
              {
                "modality": "PR",
                "label": "Advanced Clinical",
                "value": false
              },
              {
                "modality": "PR",
                "label": "Phase 1 Clinical",
                "value": false
              },
              {
                "modality": "PR",
                "label": "Literature",
                "value": true
              },
              {
                "modality": "PR",
                "label": "UniProt Ubiquitination",
                "value": true
              },
              {
                "modality": "PR",
                "label": "Database Ubiquitination",
                "value": true
              },
              {
                "modality": "PR",
                "label": "Half-life Data",
                "value": true
              },
              {
                "modality": "PR",
                "label": "Small Molecule Binder",
                "value": true
              },
              {
                "modality": "OC",
                "label": "Approved Drug",
                "value": false
              },
              {
                "modality": "OC",
                "label": "Advanced Clinical",
                "value": false
              },
              {
                "modality": "OC",
                "label": "Phase 1 Clinical",
                "value": false
              }
            ],
            "safetyLiabilities": [],
            "geneticConstraint": [
              {
                "constraintType": "syn",
                "exp": 464.4599914550781,
                "obs": 456,
                "score": 0.23409000039100647,
                "oe": 0.9818000197410583
              },
              {
                "constraintType": "mis",
                "exp": 1115.199951171875,
                "obs": 881,
                "score": 2.991499900817871,
                "oe": 0.7899600267410278
              },
              {
                "constraintType": "lof",
                "exp": 67.93399810791016,
                "obs": 34,
                "score": 0.00020978000247851014,
                "oe": 0.5004799962043762
              }
            ]
          }
        },
        "open_targets_qtl_coloc_sets": {
          "target": {
            "approvedSymbol": "MAPT",
            "genomicLocation": {
              "chromosome": "17",
              "start": 45894278,
              "end": 46028334
            },
            "credibleSets": {
              "count": 234,
              "rows": [
                {
                  "studyLocusId": "000e334c43add65fa6da01ed38f77d0f",
                  "confidence": "SuSiE fine-mapped credible set with in-sample LD",
                  "region": "chr17:44894527-46894527",
                  "chromosome": "17",
                  "position": 45942346,
                  "variant": {
                    "id": "17_45942346_G_A",
                    "chromosome": "17",
                    "position": 45942346
                  },
                  "study": {
                    "id": "gtex-v10_ge_stomach_ensg00000186868",
                    "studyType": "eqtl",
                    "traitFromSource": "ENSG00000186868"
                  }
                },
                {
                  "studyLocusId": "01aaa746e154e1b9efb9e579f16433f2",
                  "confidence": "SuSiE fine-mapped credible set with in-sample LD",
                  "region": "chr17:44894527-46894527",
                  "chromosome": "17",
                  "position": 45768114,
                  "variant": {
                    "id": "17_45768114_T_C",
                    "chromosome": "17",
                    "position": 45768114
                  },
                  "study": {
                    "id": "gtex-v10_txrev_brain_substantia_nigra_ensg00000186868_grp_1_upstream_ensg00000186868_cage1",
                    "studyType": "tuqtl",
                    "traitFromSource": "ENSG00000186868.grp_1.upstream.ENSG00000186868_CAGE1"
                  }
                },
                {
                  "studyLocusId": "02778ef720189429c0cc55ebbf235eb0",
                  "confidence": "SuSiE fine-mapped credible set with in-sample LD",
                  "region": "chr17:44894527-46894527",
                  "chromosome": "17",
                  "position": 45991126,
                  "variant": {
                    "id": "17_45991126_A_G",
                    "chromosome": "17",
                    "position": 45991126
                  },
                  "study": {
                    "id": "gtex-v10_majiq_muscle_ensg00000186868_t_45991460-45991586_45987095-45991460",
                    "studyType": "sqtl",
                    "traitFromSource": "ENSG00000186868:t:45991460-45991586:45987095-45991460"
                  }
                },
                {
                  "studyLocusId": "027ebe5d9537a09d01b915868d6d4797",
                  "confidence": "SuSiE fine-mapped credible set with in-sample LD",
                  "region": "chr17:44894527-46894527",
                  "chromosome": "17",
                  "position": 45972916,
                  "variant": {
                    "id": "17_45972916_G_A",
                    "chromosome": "17",
                    "position": 45972916
                  },
                  "study": {
                    "id": "gtex-v10_majiq_testis_ensg00000186868_s_45996399-45996664_45996664-46018618",
                    "studyType": "sqtl",
                    "traitFromSource": "ENSG00000186868:s:45996399-45996664:45996664-46018618"
                  }
                },
                {
                  "studyLocusId": "0517525a8b1d914d6495fc45c19829f7",
                  "confidence": "SuSiE fine-mapped credible set with in-sample LD",
                  "region": "chr17:44894527-46894527",
                  "chromosome": "17",
                  "position": 46256524,
                  "variant": {
                    "id": "17_46256524_G_A",
                    "chromosome": "17",
                    "position": 46256524
                  },
                  "study": {
                    "id": "gtex-v10_majiq_testis_ensg00000186868_s_46014243-46014324_46014324-46017474",
                    "studyType": "sqtl",
                    "traitFromSource": "ENSG00000186868:s:46014243-46014324:46014324-46017474"
                  }
                },
                {
                  "studyLocusId": "06e641f254766a26620700dcd6e61ff7",
                  "confidence": "SuSiE fine-mapped credible set with in-sample LD",
                  "region": "chr17:44894527-46894527",
                  "chromosome": "17",
                  "position": 45974038,
                  "variant": {
                    "id": "17_45974038_G_A",
                    "chromosome": "17",
                    "position": 45974038
                  },
                  "study": {
                    "id": "gtex-v10_majiq_brain_hypothalamus_ensg00000186868_s_45962321-45962470_45962470-45964397",
                    "studyType": "sqtl",
                    "traitFromSource": "ENSG00000186868:s:45962321-45962470:45962470-45964397"
                  }
                },
                {
                  "studyLocusId": "082f0c76d7338683d6630347daeac25e",
                  "confidence": "SuSiE fine-mapped credible set with in-sample LD",
                  "region": "chr17:44970423-46970423",
                  "chromosome": "17",
                  "position": 45964405,
                  "variant": {
                    "id": "17_45964405_C_T",
                    "chromosome": "17",
                    "position": 45964405
                  },
                  "study": {
                    "id": "gtex-v10_leafcutter_brain_hippocampus_17_45962470_45964397_clu_19631__",
                    "studyType": "sqtl",
                    "traitFromSource": "17:45962470:45964397:clu_19631_+"
                  }
                },
                {
                  "studyLocusId": "0861c3c98fdd8009c5e4a3ed48c90912",
                  "confidence": "SuSiE fine-mapped credible set with in-sample LD",
                  "region": "chr17:44894527-46894527",
                  "chromosome": "17",
                  "position": 45964405,
                  "variant": {
                    "id": "17_45964405_C_T",
                    "chromosome": "17",
                    "position": 45964405
                  },
                  "study": {
                    "id": "gtex-v10_majiq_brain_cerebellum_ensg00000186868_s_45962321-45962470_45962470-45964397",
                    "studyType": "sqtl",
                    "traitFromSource": "ENSG00000186868:s:45962321-45962470:45962470-45964397"
                  }
                },
                {
                  "studyLocusId": "0bc5ec699ed511b86af4faedcefc5c8d",
                  "confidence": "SuSiE fine-mapped credible set with in-sample LD",
                  "region": "chr17:44894527-46894527",
                  "chromosome": "17",
                  "position": 45942346,
                  "variant": {
                    "id": "17_45942346_G_A",
                    "chromosome": "17",
                    "position": 45942346
                  },
                  "study": {
                    "id": "gtex-v10_majiq_colon_sigmoid_ensg00000186868_s_45996399-45996664_45996664-46018618",
                    "studyType": "sqtl",
                    "traitFromSource": "ENSG00000186868:s:45996399-45996664:45996664-46018618"
                  }
                },
                {
                  "studyLocusId": "0d29a2c0e93f467d2b0ab1e71fbd95db",
                  "confidence": "SuSiE fine-mapped credible set with in-sample LD",
                  "region": "chr17:44894527-46894527",
                  "chromosome": "17",
                  "position": 45967619,
                  "variant": {
                    "id": "17_45967619_A_G",
                    "chromosome": "17",
                    "position": 45967619
                  },
                  "study": {
                    "id": "gtex-v10_ge_colon_sigmoid_ensg00000186868",
                    "studyType": "eqtl",
                    "traitFromSource": "ENSG00000186868"
                  }
                },
                {
                  "studyLocusId": "0e059c7a0abb66aa54bc72fa51484d31",
                  "confidence": "SuSiE fine-mapped credible set with in-sample LD",
                  "region": "chr17:44894527-46894527",
                  "chromosome": "17",
                  "position": 45914149,
                  "variant": {
                    "id": "17_45914149_T_G",
                    "chromosome": "17",
                    "position": 45914149
                  },
                  "study": {
                    "id": "gtex-v10_majiq_brain_cerebellum_ensg00000186868_s_-1-46009357_46009358-46009595",
                    "studyType": "sqtl",
                    "traitFromSource": "ENSG00000186868:s:-1-46009357:46009358-46009595"
                  }
                },
                {
                  "studyLocusId": "0e262c50dd1d3834a5a3ee9c81a78cf9",
                  "confidence": "SuSiE fine-mapped credible set with in-sample LD",
                  "region": "chr17:44894527-46894527",
                  "chromosome": "17",
                  "position": 46265012,
                  "variant": {
                    "id": "17_46265012_G_A",
                    "chromosome": "17",
                    "position": 46265012
                  },
                  "study": {
                    "id": "gtex-v10_majiq_brain_cerebellar_hemisphere_ensg00000186868_t_46018618-46018730_46017596-46018618",
                    "studyType": "sqtl",
                    "traitFromSource": "ENSG00000186868:t:46018618-46018730:46017596-46018618"
                  }
                },
                {
                  "studyLocusId": "0f9fb9df963a40b5a3bbcbef213e1232",
                  "confidence": "SuSiE fine-mapped credible set with in-sample LD",
                  "region": "chr17:44894527-46894527",
                  "chromosome": "17",
                  "position": 45688515,
                  "variant": {
                    "id": "17_45688515_T_C",
                    "chromosome": "17",
                    "position": 45688515
                  },
                  "study": {
                    "id": "gtex-v10_majiq_colon_sigmoid_ensg00000186868_s_45894527-45894686_45894686-45961605",
                    "studyType": "sqtl",
                    "traitFromSource": "ENSG00000186868:s:45894527-45894686:45894686-45961605"
                  }
                },
                {
                  "studyLocusId": "10356af461a1c485079aef064e6b382a",
                  "confidence": "SuSiE fine-mapped credible set with in-sample LD",
                  "region": "chr17:44894527-46894527",
                  "chromosome": "17",
                  "position": 45942346,
                  "variant": {
                    "id": "17_45942346_G_A",
                    "chromosome": "17",
                    "position": 45942346
                  },
                  "study": {
                    "id": "gtex-v10_majiq_colon_transverse_ensg00000186868_s_46023956-46025701_46025701-46025849",
                    "studyType": "sqtl",
                    "traitFromSource": "ENSG00000186868:s:46023956-46025701:46025701-46025849"
                  }
                },
                {
                  "studyLocusId": "120dd4d6d9665e2aa0ad2e23dce566c5",
                  "confidence": "SuSiE fine-mapped credible set with in-sample LD",
                  "region": "chr17:44894527-46894527",
                  "chromosome": "17",
                  "position": 45942346,
                  "variant": {
                    "id": "17_45942346_G_A",
                    "chromosome": "17",
                    "position": 45942346
                  },
                  "study": {
                    "id": "gtex-v10_majiq_heart_left_ventricle_ensg00000186868_s_45991460-45991586_45991586-45993924",
                    "studyType": "sqtl",
                    "traitFromSource": "ENSG00000186868:s:45991460-45991586:45991586-45993924"
                  }
                },
                {
                  "studyLocusId": "13f2b80328e54fdaf55ae06a6d44799b",
                  "confidence": "SuSiE fine-mapped credible set with in-sample LD",
                  "region": "chr17:44894527-46894527",
                  "chromosome": "17",
                  "position": 46006036,
                  "variant": {
                    "id": "17_46006036_G_A",
                    "chromosome": "17",
                    "position": 46006036
                  },
                  "study": {
                    "id": "gtex-v10_tx_muscle_enst00000344290",
                    "studyType": "eqtl",
                    "traitFromSource": "ENST00000344290"
                  }
                },
                {
                  "studyLocusId": "14a9408b16e557af3778f19e4e4b9612",
                  "confidence": "SuSiE fine-mapped credible set with in-sample LD",
                  "region": "chr17:44894527-46894527",
                  "chromosome": "17",
                  "position": 46243705,
                  "variant": {
                    "id": "17_46243705_GA_G",
                    "chromosome": "17",
                    "position": 46243705
                  },
                  "study": {
                    "id": "gtex-v10_txrev_testis_ensg00000186868_grp_2_downstream_enst00000351559",
                    "studyType": "tuqtl",
                    "traitFromSource": "ENSG00000186868.grp_2.downstream.ENST00000351559"
                  }
                },
                {
                  "studyLocusId": "1537735985903c8d9084c32384245171",
                  "confidence": "SuSiE fine-mapped credible set with in-sample LD",
                  "region": "chr17:44894527-46894527",
                  "chromosome": "17",
                  "position": 45942346,
                  "variant": {
                    "id": "17_45942346_G_A",
                    "chromosome": "17",
                    "position": 45942346
                  },
                  "study": {
                    "id": "gtex-v10_majiq_colon_sigmoid_ensg00000186868_t_45971859-45971945_45969299-45971859",
                    "studyType": "sqtl",
                    "traitFromSource": "ENSG00000186868:t:45971859-45971945:45969299-45971859"
                  }
                },
                {
                  "studyLocusId": "15f912b9b331736e4362b2b7b35d4dea",
                  "confidence": "SuSiE fine-mapped credible set with in-sample LD",
                  "region": "chr17:44894527-46894527",
                  "chromosome": "17",
                  "position": 45942346,
                  "variant": {
                    "id": "17_45942346_G_A",
                    "chromosome": "17",
                    "position": 45942346
                  },
                  "study": {
                    "id": "gtex-v10_ge_heart_atrial_appendage_ensg00000186868",
                    "studyType": "eqtl",
                    "traitFromSource": "ENSG00000186868"
                  }
                },
                {
                  "studyLocusId": "17cef065fd9a7e1c4c2231ef80ad8c79",
                  "confidence": "SuSiE fine-mapped credible set with in-sample LD",
                  "region": "chr17:44894527-46894527",
                  "chromosome": "17",
                  "position": 45889772,
                  "variant": {
                    "id": "17_45889772_T_G",
                    "chromosome": "17",
                    "position": 45889772
                  },
                  "study": {
                    "id": "gtex-v10_majiq_testis_ensg00000186868_t_46018618-46018730_45996664-46018618",
                    "studyType": "sqtl",
                    "traitFromSource": "ENSG00000186868:t:46018618-46018730:45996664-46018618"
                  }
                },
                {
                  "studyLocusId": "190981148ec26d7debb2a68f8bb45824",
                  "confidence": "SuSiE fine-mapped credible set with in-sample LD",
                  "region": "chr17:44894527-46894527",
                  "chromosome": "17",
                  "position": 46256524,
                  "variant": {
                    "id": "17_46256524_G_A",
                    "chromosome": "17",
                    "position": 46256524
                  },
                  "study": {
                    "id": "gtex-v10_majiq_testis_ensg00000186868_t_45975492-45980506_45974471-45978375",
                    "studyType": "sqtl",
                    "traitFromSource": "ENSG00000186868:t:45975492-45980506:45974471-45978375"
                  }
                },
                {
                  "studyLocusId": "192ff3f149b379a9093b7b9c91da191a",
                  "confidence": "SuSiE fine-mapped credible set with in-sample LD",
                  "region": "chr17:44894527-46894527",
                  "chromosome": "17",
                  "position": 46121663,
                  "variant": {
                    "id": "17_46121663_T_C",
                    "chromosome": "17",
                    "position": 46121663
                  },
                  "study": {
                    "id": "fusion_txrev_muscle_naive_ensg00000186868_grp_2_contained_enst00000344290",
                    "studyType": "tuqtl",
                    "traitFromSource": "ENSG00000186868.grp_2.contained.ENST00000344290"
                  }
                },
                {
                  "studyLocusId": "1cb20b0efce8a391a091523541425418",
                  "confidence": "SuSiE fine-mapped credible set with in-sample LD",
                  "region": "chr17:44894527-46894527",
                  "chromosome": "17",
                  "position": 45818135,
                  "variant": {
                    "id": "17_45818135_G_C",
                    "chromosome": "17",
                    "position": 45818135
                  },
                  "study": {
                    "id": "gtex-v10_majiq_testis_ensg00000186868_s_45991460-45991586_45991586-45993924",
                    "studyType": "sqtl",
                    "traitFromSource": "ENSG00000186868:s:45991460-45991586:45991586-45993924"
                  }
                },
                {
                  "studyLocusId": "1d70359fa7ecd8207ba7d06989d90402",
                  "confidence": "SuSiE fine-mapped credible set with in-sample LD",
                  "region": "chr17:44894527-46894527",
                  "chromosome": "17",
                  "position": 45964405,
                  "variant": {
                    "id": "17_45964405_C_T",
                    "chromosome": "17",
                    "position": 45964405
                  },
                  "study": {
                    "id": "gtex-v10_majiq_brain_nucleus_accumbens_ensg00000186868_s_45962321-45962470_45962470-45964397",
                    "studyType": "sqtl",
                    "traitFromSource": "ENSG00000186868:s:45962321-45962470:45962470-45964397"
                  }
                },
                {
                  "studyLocusId": "1e3c7345831621e76b58ee6149df2036",
                  "confidence": "SuSiE fine-mapped credible set with in-sample LD",
                  "region": "chr17:44894527-46894527",
                  "chromosome": "17",
                  "position": 45995618,
                  "variant": {
                    "id": "17_45995618_A_G",
                    "chromosome": "17",
                    "position": 45995618
                  },
                  "study": {
                    "id": "gtex-v10_majiq_muscle_ensg00000186868_s_45991460-45991586_45991586-45996399",
                    "studyType": "sqtl",
                    "traitFromSource": "ENSG00000186868:s:45991460-45991586:45991586-45996399"
                  }
                },
                {
                  "studyLocusId": "1ec6122cf12f49fe7ed74437e21e2868",
                  "confidence": "SuSiE fine-mapped credible set with in-sample LD",
                  "region": "chr17:44894527-46894527",
                  "chromosome": "17",
                  "position": 45701314,
                  "variant": {
                    "id": "17_45701314_T_A",
                    "chromosome": "17",
                    "position": 45701314
                  },
                  "study": {
                    "id": "gtex-v10_txrev_pituitary_ensg00000186868_grp_1_upstream_ensg00000186868_cage1",
                    "studyType": "tuqtl",
                    "traitFromSource": "ENSG00000186868.grp_1.upstream.ENSG00000186868_CAGE1"
                  }
                },
                {
                  "studyLocusId": "1ec90c49c8f6d478587e608779d2bc93",
                  "confidence": "SuSiE fine-mapped credible set with in-sample LD",
                  "region": "chr17:44894527-46894527",
                  "chromosome": "17",
                  "position": 45942346,
                  "variant": {
                    "id": "17_45942346_G_A",
                    "chromosome": "17",
                    "position": 45942346
                  },
                  "study": {
                    "id": "gtex-v10_majiq_heart_atrial_appendage_ensg00000186868_t_46018618-46018730_45996664-46018618",
                    "studyType": "sqtl",
                    "traitFromSource": "ENSG00000186868:t:46018618-46018730:45996664-46018618"
                  }
                },
                {
                  "studyLocusId": "1f7aeca58befc0e88b185416ab8fe36a",
                  "confidence": "SuSiE fine-mapped credible set with in-sample LD",
                  "region": "chr17:44894527-46894527",
                  "chromosome": "17",
                  "position": 45762640,
                  "variant": {
                    "id": "17_45762640_T_G",
                    "chromosome": "17",
                    "position": 45762640
                  },
                  "study": {
                    "id": "gtex-v10_ge_skin_sun_exposed_ensg00000186868",
                    "studyType": "eqtl",
                    "traitFromSource": "ENSG00000186868"
                  }
                },
                {
                  "studyLocusId": "22adcfd4018dab940f73d29c4a725627",
                  "confidence": "SuSiE fine-mapped credible set with in-sample LD",
                  "region": "chr17:44894527-46894527",
                  "chromosome": "17",
                  "position": 45851207,
                  "variant": {
                    "id": "17_45851207_T_C",
                    "chromosome": "17",
                    "position": 45851207
                  },
                  "study": {
                    "id": "gtex-v10_majiq_colon_sigmoid_ensg00000186868_s_45991460-45991586_45991586-45993924",
                    "studyType": "sqtl",
                    "traitFromSource": "ENSG00000186868:s:45991460-45991586:45991586-45993924"
                  }
                },
                {
                  "studyLocusId": "23092f3e7ac8b6dc423baa1227b26850",
                  "confidence": "SuSiE fine-mapped credible set with in-sample LD",
                  "region": "chr17:44894527-46894527",
                  "chromosome": "17",
                  "position": 46105892,
                  "variant": {
                    "id": "17_46105892_CAGAGCAAGGCCTTG_C",
                    "chromosome": "17",
                    "position": 46105892
                  },
                  "study": {
                    "id": "fusion_txrev_muscle_naive_ensg00000186868_grp_2_contained_enst00000680674",
                    "studyType": "tuqtl",
                    "traitFromSource": "ENSG00000186868.grp_2.contained.ENST00000680674"
                  }
                },
                {
                  "studyLocusId": "2b077cb19400794473b5715abbb03cd5",
                  "confidence": "SuSiE fine-mapped credible set with in-sample LD",
                  "region": "chr17:44894527-46894527",
                  "chromosome": "17",
                  "position": 45942346,
                  "variant": {
                    "id": "17_45942346_G_A",
                    "chromosome": "17",
                    "position": 45942346
                  },
                  "study": {
                    "id": "gtex-v10_majiq_heart_left_ventricle_ensg00000186868_s_46014243-46014324_46014324-46017474",
                    "studyType": "sqtl",
                    "traitFromSource": "ENSG00000186868:s:46014243-46014324:46014324-46017474"
                  }
                },
                {
                  "studyLocusId": "2c51ffb2c63347d9f5405f6b3e8443b5",
                  "confidence": "SuSiE fine-mapped credible set with in-sample LD",
                  "region": "chr17:44894527-46894527",
                  "chromosome": "17",
                  "position": 45942346,
                  "variant": {
                    "id": "17_45942346_G_A",
                    "chromosome": "17",
                    "position": 45942346
                  },
                  "study": {
                    "id": "gtex-v10_tx_heart_atrial_appendage_enst00000572440",
                    "studyType": "eqtl",
                    "traitFromSource": "ENST00000572440"
                  }
                },
                {
                  "studyLocusId": "2c66d777705f01e393eb4632448f1cd7",
                  "confidence": "SuSiE fine-mapped credible set with in-sample LD",
                  "region": "chr17:44894527-46894527",
                  "chromosome": "17",
                  "position": 45942346,
                  "variant": {
                    "id": "17_45942346_G_A",
                    "chromosome": "17",
                    "position": 45942346
                  },
                  "study": {
                    "id": "gtex-v10_ge_esophagus_gej_ensg00000186868",
                    "studyType": "eqtl",
                    "traitFromSource": "ENSG00000186868"
                  }
                },
                {
                  "studyLocusId": "2d1bbfd097c36fa60f17a53877e2e1be",
                  "confidence": "SuSiE fine-mapped credible set with in-sample LD",
                  "region": "chr17:44894527-46894527",
                  "chromosome": "17",
                  "position": 45942346,
                  "variant": {
                    "id": "17_45942346_G_A",
                    "chromosome": "17",
                    "position": 45942346
                  },
                  "study": {
                    "id": "gtex-v10_majiq_colon_sigmoid_ensg00000186868_t_46018618-46018730_46017596-46018618",
                    "studyType": "sqtl",
                    "traitFromSource": "ENSG00000186868:t:46018618-46018730:46017596-46018618"
                  }
                },
                {
                  "studyLocusId": "2e33954ac673abf6577140e3a517c6f6",
                  "confidence": "SuSiE fine-mapped credible set with in-sample LD",
                  "region": "chr17:44894527-46894527",
                  "chromosome": "17",
                  "position": 45938844,
                  "variant": {
                    "id": "17_45938844_C_A",
                    "chromosome": "17",
                    "position": 45938844
                  },
                  "study": {
                    "id": "gtex-v10_txrev_minor_salivary_gland_ensg00000186868_grp_1_upstream_ensg00000186868_cage7",
                    "studyType": "tuqtl",
                    "traitFromSource": "ENSG00000186868.grp_1.upstream.ENSG00000186868_CAGE7"
                  }
                },
                {
                  "studyLocusId": "2f50425c6a8ce5fad03fcc6d60988d8b",
                  "confidence": "SuSiE fine-mapped credible set with in-sample LD",
                  "region": "chr17:44894527-46894527",
                  "chromosome": "17",
                  "position": 45964621,
                  "variant": {
                    "id": "17_45964621_T_C",
                    "chromosome": "17",
                    "position": 45964621
                  },
                  "study": {
                    "id": "gtex-v10_tx_muscle_enst00000344290",
                    "studyType": "eqtl",
                    "traitFromSource": "ENST00000344290"
                  }
                },
                {
                  "studyLocusId": "30add5edf3b7fd876a757432e678eb5a",
                  "confidence": "SuSiE fine-mapped credible set with in-sample LD",
                  "region": "chr17:44973583-46973583",
                  "chromosome": "17",
                  "position": 45973462,
                  "variant": {
                    "id": "17_45973462_G_C",
                    "chromosome": "17",
                    "position": 45973462
                  },
                  "study": {
                    "id": "fusion_exon_adipose_naive_ensg00000186868_17_17_45972783_45974384",
                    "studyType": "eqtl",
                    "traitFromSource": "ENSG00000186868.17_17_45972783_45974384"
                  }
                },
                {
                  "studyLocusId": "30c855efe4ddf22997a311d7c92f20c6",
                  "confidence": "SuSiE fine-mapped credible set with in-sample LD",
                  "region": "chr17:44894527-46894527",
                  "chromosome": "17",
                  "position": 46232245,
                  "variant": {
                    "id": "17_46232245_A_G",
                    "chromosome": "17",
                    "position": 46232245
                  },
                  "study": {
                    "id": "gtex-v10_txrev_brain_anterior_cingulate_cortex_ensg00000186868_grp_1_upstream_ensg00000186868_cage1",
                    "studyType": "tuqtl",
                    "traitFromSource": "ENSG00000186868.grp_1.upstream.ENSG00000186868_CAGE1"
                  }
                },
                {
                  "studyLocusId": "315757a707da860d7beb361d4f01f36d",
                  "confidence": "SuSiE fine-mapped credible set with in-sample LD",
                  "region": "chr17:44894527-46894527",
                  "chromosome": "17",
                  "position": 45942346,
                  "variant": {
                    "id": "17_45942346_G_A",
                    "chromosome": "17",
                    "position": 45942346
                  },
                  "study": {
                    "id": "gtex-v10_majiq_colon_sigmoid_ensg00000186868_s_45962321-45962470_45962470-45969165",
                    "studyType": "sqtl",
                    "traitFromSource": "ENSG00000186868:s:45962321-45962470:45962470-45969165"
                  }
                },
                {
                  "studyLocusId": "33553cd23b2ebba1852439eb01e7a10f",
                  "confidence": "SuSiE fine-mapped credible set with in-sample LD",
                  "region": "chr17:44894527-46894527",
                  "chromosome": "17",
                  "position": 46229888,
                  "variant": {
                    "id": "17_46229888_A_G",
                    "chromosome": "17",
                    "position": 46229888
                  },
                  "study": {
                    "id": "gtex-v10_txrev_brain_caudate_ensg00000186868_grp_1_upstream_ensg00000186868_cage1",
                    "studyType": "tuqtl",
                    "traitFromSource": "ENSG00000186868.grp_1.upstream.ENSG00000186868_CAGE1"
                  }
                },
                {
                  "studyLocusId": "35a6aefb338ef82c0c63a01a05d7ebe8",
                  "confidence": "SuSiE fine-mapped credible set with in-sample LD",
                  "region": "chr17:44894527-46894527",
                  "chromosome": "17",
                  "position": 46244080,
                  "variant": {
                    "id": "17_46244080_T_A",
                    "chromosome": "17",
                    "position": 46244080
                  },
                  "study": {
                    "id": "gtex-v10_txrev_testis_ensg00000186868_grp_2_upstream_enst00000351559",
                    "studyType": "tuqtl",
                    "traitFromSource": "ENSG00000186868.grp_2.upstream.ENST00000351559"
                  }
                },
                {
                  "studyLocusId": "36eb18c65d95eaa42532413c3d5db626",
                  "confidence": "SuSiE fine-mapped credible set with in-sample LD",
                  "region": "chr17:44894527-46894527",
                  "chromosome": "17",
                  "position": 45974038,
                  "variant": {
                    "id": "17_45974038_G_A",
                    "chromosome": "17",
                    "position": 45974038
                  },
                  "study": {
                    "id": "fusion_txrev_adipose_naive_ensg00000186868_grp_2_contained_enst00000576518",
                    "studyType": "tuqtl",
                    "traitFromSource": "ENSG00000186868.grp_2.contained.ENST00000576518"
                  }
                },
                {
                  "studyLocusId": "399a28baaf4762bab06f5a1b6999367b",
                  "confidence": "SuSiE fine-mapped credible set with in-sample LD",
                  "region": "chr17:44894527-46894527",
                  "chromosome": "17",
                  "position": 45942346,
                  "variant": {
                    "id": "17_45942346_G_A",
                    "chromosome": "17",
                    "position": 45942346
                  },
                  "study": {
                    "id": "gtex-v10_txrev_esophagus_gej_ensg00000186868_grp_2_contained_enst00000572440",
                    "studyType": "tuqtl",
                    "traitFromSource": "ENSG00000186868.grp_2.contained.ENST00000572440"
                  }
                },
                {
                  "studyLocusId": "3af7eca258ec232417f0c17b47972b6d",
                  "confidence": "SuSiE fine-mapped credible set with in-sample LD",
                  "region": "chr17:45016471-47016471",
                  "chromosome": "17",
                  "position": 46228657,
                  "variant": {
                    "id": "17_46228657_AT_A",
                    "chromosome": "17",
                    "position": 46228657
                  },
                  "study": {
                    "id": "commonmind_leafcutter_dlpfc_naive_17_46014324_46018618_clu_17194__",
                    "studyType": "sqtl",
                    "traitFromSource": "17:46014324:46018618:clu_17194_+"
                  }
                },
                {
                  "studyLocusId": "3aff12d1dd16451cc797c598a1290ac1",
                  "confidence": "SuSiE fine-mapped credible set with in-sample LD",
                  "region": "chr17:45017535-47017535",
                  "chromosome": "17",
                  "position": 46251258,
                  "variant": {
                    "id": "17_46251258_C_CT",
                    "chromosome": "17",
                    "position": 46251258
                  },
                  "study": {
                    "id": "brainseq_exon_brain_ensg00000186868_17_17_46017474_46017596",
                    "studyType": "eqtl",
                    "traitFromSource": "ENSG00000186868.17_17_46017474_46017596"
                  }
                },
                {
                  "studyLocusId": "3c01f634d27b8817fee6ec4ffd72a34f",
                  "confidence": "SuSiE fine-mapped credible set with in-sample LD",
                  "region": "chr17:44894527-46894527",
                  "chromosome": "17",
                  "position": 45883545,
                  "variant": {
                    "id": "17_45883545_A_G",
                    "chromosome": "17",
                    "position": 45883545
                  },
                  "study": {
                    "id": "aygun_2021_txrev_neuron_ensg00000186868_grp_2_upstream_enst00000351559",
                    "studyType": "tuqtl",
                    "traitFromSource": "ENSG00000186868.grp_2.upstream.ENST00000351559"
                  }
                },
                {
                  "studyLocusId": "4164b0d65265856a782cda92b5711182",
                  "confidence": "SuSiE fine-mapped credible set with in-sample LD",
                  "region": "chr17:45027104-47027104",
                  "chromosome": "17",
                  "position": 45967619,
                  "variant": {
                    "id": "17_45967619_A_G",
                    "chromosome": "17",
                    "position": 45967619
                  },
                  "study": {
                    "id": "gtex-v10_exon_colon_sigmoid_ensg00000186868_17_17_46025874_46028334",
                    "studyType": "eqtl",
                    "traitFromSource": "ENSG00000186868.17_17_46025874_46028334"
                  }
                },
                {
                  "studyLocusId": "439e1a7d02717d1f47e7323ccd06458d",
                  "confidence": "SuSiE fine-mapped credible set with in-sample LD",
                  "region": "chr17:44894527-46894527",
                  "chromosome": "17",
                  "position": 46111701,
                  "variant": {
                    "id": "17_46111701_A_G",
                    "chromosome": "17",
                    "position": 46111701
                  },
                  "study": {
                    "id": "gtex-v10_majiq_brain_cerebellar_hemisphere_ensg00000186868_s_46014243-46014324_46014324-46018618",
                    "studyType": "sqtl",
                    "traitFromSource": "ENSG00000186868:s:46014243-46014324:46014324-46018618"
                  }
                },
                {
                  "studyLocusId": "458474ff5642192d895218827556ab98",
                  "confidence": "SuSiE fine-mapped credible set with in-sample LD",
                  "region": "chr17:44894527-46894527",
                  "chromosome": "17",
                  "position": 45942346,
                  "variant": {
                    "id": "17_45942346_G_A",
                    "chromosome": "17",
                    "position": 45942346
                  },
                  "study": {
                    "id": "gtex-v10_majiq_heart_left_ventricle_ensg00000186868_t_46018618-46018730_46017596-46018618",
                    "studyType": "sqtl",
                    "traitFromSource": "ENSG00000186868:t:46018618-46018730:46017596-46018618"
                  }
                },
                {
                  "studyLocusId": "46d983a2ad0075bdcbfd65d87ec6fcc2",
                  "confidence": "SuSiE fine-mapped credible set with in-sample LD",
                  "region": "chr17:44894527-46894527",
                  "chromosome": "17",
                  "position": 45942346,
                  "variant": {
                    "id": "17_45942346_G_A",
                    "chromosome": "17",
                    "position": 45942346
                  },
                  "study": {
                    "id": "gtex-v10_txrev_heart_left_ventricle_ensg00000186868_grp_2_contained_enst00000572440",
                    "studyType": "tuqtl",
                    "traitFromSource": "ENSG00000186868.grp_2.contained.ENST00000572440"
                  }
                },
                {
                  "_truncated": "(Showing 50 of 234 rows)"
                }
              ],
              "total_count": 234,
              "filtered_count": 155
            }
          }
        }
      },
      "BIN1": {
        "symbol": "BIN1",
        "ensembl_id": "ENSG00000136717",
        "program": "ENDOCYTIC_VESICULAR",
        "uffelmann_2026_lead_snp": {
          "gene": "BIN1",
          "program": "ENDOCYTIC_VESICULAR",
          "variant_id": "2:127891427:A:C",
          "rsid": "rs4663105",
          "chr": "2",
          "pos_hg19": 127891427,
          "effect_allele": "A",
          "other_allele": "C",
          "eaf": 0.5768,
          "beta": -0.1151,
          "or": 0.8912770117491229,
          "se": 0.0053,
          "z": -21.71698113207547,
          "chisq": 471.627269490922,
          "p_value": 4.27e-103,
          "neff": 371250.0,
          "n_case": 99334,
          "n_control": 1548220,
          "n_proxy_case": 57967,
          "n_proxy_control": 423998,
          "n_gws_in_window": 200
        },
        "open_targets_l2g": {
          "max_l2g_score": 0.875,
          "study_id": "GCST90704647",
          "lead_variant_b38": "2_127105648_C_T",
          "rsid": "rs7584040",
          "credible_set_p": 2.0169684886932374e-09
        },
        "gtex_v10_median_tpm": {
          "Brain_Cortex": 139.956,
          "Brain_Frontal_Cortex_BA9": 144.103,
          "Brain_Hippocampus": 161.521,
          "Brain_Cerebellum": 177.682,
          "Whole_Blood": 26.8503,
          "Spleen": 86.0507,
          "Cells_EBV_transformed_lymphocytes": 42.8363
        },
        "smr_and_colocalization": {
          "best_overall_smr": {
            "tissue": "Whole_Blood",
            "n_matched_eqtls": 262,
            "top_smr_rsid": "rs35103166",
            "pos_hg19": 127882182,
            "beta_gwas": -0.078,
            "p_gwas": 3.132e-49,
            "nes_eqtl": 0.18551753461360931,
            "p_eqtl": 7.442743997958595e-30,
            "b_smr": -0.42045,
            "z_smr": -8.9875,
            "t_smr": 80.775,
            "p_smr": 2.5294233723950437e-19,
            "coloc_pp_h4_cis": 0.0,
            "coloc_pp_h3_cis": 1.0,
            "coloc_pp_h4_local_25kb": 0.0
          },
          "best_brain_smr": {
            "tissue": "Brain_Cerebellum",
            "n_matched_eqtls": 106,
            "top_smr_rsid": "rs6431220",
            "pos_hg19": 127880449,
            "beta_gwas": -0.0818,
            "p_gwas": 5.936e-44,
            "nes_eqtl": -0.47673535346984863,
            "p_eqtl": 6.138931531205825e-25,
            "b_smr": 0.17158,
            "z_smr": 8.2749,
            "t_smr": 68.474,
            "p_smr": 1.2855999519152373e-16,
            "coloc_pp_h4_cis": 0.0,
            "coloc_pp_h3_cis": 1.0,
            "coloc_pp_h4_local_25kb": 0.0
          },
          "best_immune_smr": {
            "tissue": "Whole_Blood",
            "n_matched_eqtls": 262,
            "top_smr_rsid": "rs35103166",
            "pos_hg19": 127882182,
            "beta_gwas": -0.078,
            "p_gwas": 3.132e-49,
            "nes_eqtl": 0.18551753461360931,
            "p_eqtl": 7.442743997958595e-30,
            "b_smr": -0.42045,
            "z_smr": -8.9875,
            "t_smr": 80.775,
            "p_smr": 2.5294233723950437e-19,
            "coloc_pp_h4_cis": 0.0,
            "coloc_pp_h3_cis": 1.0,
            "coloc_pp_h4_local_25kb": 0.0
          },
          "by_tissue": {
            "Whole_Blood": {
              "tissue": "Whole_Blood",
              "n_matched_eqtls": 262,
              "top_smr_rsid": "rs35103166",
              "pos_hg19": 127882182,
              "beta_gwas": -0.078,
              "p_gwas": 3.132e-49,
              "nes_eqtl": 0.18551753461360931,
              "p_eqtl": 7.442743997958595e-30,
              "b_smr": -0.42045,
              "z_smr": -8.9875,
              "t_smr": 80.775,
              "p_smr": 2.5294233723950437e-19,
              "coloc_pp_h4_cis": 0.0,
              "coloc_pp_h3_cis": 1.0,
              "coloc_pp_h4_local_25kb": 0.0
            },
            "Brain_Hippocampus": {
              "tissue": "Brain_Hippocampus",
              "n_matched_eqtls": 17,
              "top_smr_rsid": "rs11694264",
              "pos_hg19": 127852204,
              "beta_gwas": 0.0464,
              "p_gwas": 1.43e-13,
              "nes_eqtl": 0.1930484026670456,
              "p_eqtl": 1.1541808305708752e-06,
              "b_smr": 0.24035,
              "z_smr": 4.0584,
              "t_smr": 16.4705,
              "p_smr": 4.941270880984236e-05,
              "coloc_pp_h4_cis": 0.8351,
              "coloc_pp_h3_cis": 0.1447,
              "coloc_pp_h4_local_25kb": 0.8473
            },
            "Spleen": {
              "tissue": "Spleen",
              "n_matched_eqtls": 56,
              "top_smr_rsid": "rs56368748",
              "pos_hg19": 127894098,
              "beta_gwas": 0.0863,
              "p_gwas": 1.632e-40,
              "nes_eqtl": 0.270992249250412,
              "p_eqtl": 1.1744316172292357e-08,
              "b_smr": 0.31846,
              "z_smr": 5.2403,
              "t_smr": 27.4612,
              "p_smr": 1.6027393009766029e-07,
              "coloc_pp_h4_cis": 0.9587,
              "coloc_pp_h3_cis": 0.0413,
              "coloc_pp_h4_local_25kb": 0.9986
            },
            "Brain_Cerebellum": {
              "tissue": "Brain_Cerebellum",
              "n_matched_eqtls": 106,
              "top_smr_rsid": "rs6431220",
              "pos_hg19": 127880449,
              "beta_gwas": -0.0818,
              "p_gwas": 5.936e-44,
              "nes_eqtl": -0.47673535346984863,
              "p_eqtl": 6.138931531205825e-25,
              "b_smr": 0.17158,
              "z_smr": 8.2749,
              "t_smr": 68.474,
              "p_smr": 1.2855999519152373e-16,
              "coloc_pp_h4_cis": 0.0,
              "coloc_pp_h3_cis": 1.0,
              "coloc_pp_h4_local_25kb": 0.0
            }
          }
        },
        "open_targets_druggability": {
          "target": {
            "id": "ENSG00000136717",
            "approvedSymbol": "BIN1",
            "tractability": [
              {
                "modality": "SM",
                "label": "Approved Drug",
                "value": false
              },
              {
                "modality": "SM",
                "label": "Advanced Clinical",
                "value": false
              },
              {
                "modality": "SM",
                "label": "Phase 1 Clinical",
                "value": false
              },
              {
                "modality": "SM",
                "label": "Structure with Ligand",
                "value": true
              },
              {
                "modality": "SM",
                "label": "High-Quality Ligand",
                "value": false
              },
              {
                "modality": "SM",
                "label": "High-Quality Pocket",
                "value": false
              },
              {
                "modality": "SM",
                "label": "Med-Quality Pocket",
                "value": false
              },
              {
                "modality": "SM",
                "label": "Druggable Family",
                "value": false
              },
              {
                "modality": "AB",
                "label": "Approved Drug",
                "value": false
              },
              {
                "modality": "AB",
                "label": "Advanced Clinical",
                "value": false
              },
              {
                "modality": "AB",
                "label": "Phase 1 Clinical",
                "value": false
              },
              {
                "modality": "AB",
                "label": "UniProt loc high conf",
                "value": false
              },
              {
                "modality": "AB",
                "label": "GO CC high conf",
                "value": false
              },
              {
                "modality": "AB",
                "label": "UniProt loc med conf",
                "value": true
              },
              {
                "modality": "AB",
                "label": "UniProt SigP or TMHMM",
                "value": false
              },
              {
                "modality": "AB",
                "label": "GO CC med conf",
                "value": true
              },
              {
                "modality": "AB",
                "label": "Human Protein Atlas loc",
                "value": false
              },
              {
                "modality": "PR",
                "label": "Approved Drug",
                "value": false
              },
              {
                "modality": "PR",
                "label": "Advanced Clinical",
                "value": false
              },
              {
                "modality": "PR",
                "label": "Phase 1 Clinical",
                "value": false
              },
              {
                "modality": "PR",
                "label": "Literature",
                "value": false
              },
              {
                "modality": "PR",
                "label": "UniProt Ubiquitination",
                "value": false
              },
              {
                "modality": "PR",
                "label": "Database Ubiquitination",
                "value": true
              },
              {
                "modality": "PR",
                "label": "Half-life Data",
                "value": true
              },
              {
                "modality": "PR",
                "label": "Small Molecule Binder",
                "value": false
              },
              {
                "modality": "OC",
                "label": "Approved Drug",
                "value": false
              },
              {
                "modality": "OC",
                "label": "Advanced Clinical",
                "value": false
              },
              {
                "modality": "OC",
                "label": "Phase 1 Clinical",
                "value": false
              }
            ],
            "safetyLiabilities": [],
            "geneticConstraint": [
              {
                "constraintType": "syn",
                "exp": 328.0400085449219,
                "obs": 302,
                "score": 0.8577899932861328,
                "oe": 0.9206299781799316
              },
              {
                "constraintType": "mis",
                "exp": 784.3900146484375,
                "obs": 642,
                "score": 2.168299913406372,
                "oe": 0.8184700012207031
              },
              {
                "constraintType": "lof",
                "exp": 82.00599670410156,
                "obs": 53,
                "score": 1.766899994370963e-11,
                "oe": 0.6462900042533875
              }
            ]
          }
        },
        "open_targets_qtl_coloc_sets": {
          "target": {
            "approvedSymbol": "BIN1",
            "genomicLocation": {
              "chromosome": "2",
              "start": 127048017,
              "end": 127107556
            },
            "credibleSets": {
              "count": 491,
              "rows": [
                {
                  "studyLocusId": "00c5c85f0ddf3e6c66d6edf88493fadc",
                  "confidence": "SuSiE fine-mapped credible set with in-sample LD",
                  "region": "chr2:126107288-128107288",
                  "chromosome": "2",
                  "position": 127061205,
                  "variant": {
                    "id": "2_127061205_G_C",
                    "chromosome": "2",
                    "position": 127061205
                  },
                  "study": {
                    "id": "gtex-v10_majiq_vagina_ensg00000136717_t_127059011-127059155_127059155-127062115",
                    "studyType": "sqtl",
                    "traitFromSource": "ENSG00000136717:t:127059011-127059155:127059155-127062115"
                  }
                },
                {
                  "studyLocusId": "00e83cf573b6dfe0eb2971b30fa17c11",
                  "confidence": "SuSiE fine-mapped credible set with in-sample LD",
                  "region": "chr2:126107288-128107288",
                  "chromosome": "2",
                  "position": 127107345,
                  "variant": {
                    "id": "2_127107345_C_G",
                    "chromosome": "2",
                    "position": 127107345
                  },
                  "study": {
                    "id": "quach_2016_ge_monocyte_naive_ensg00000136717",
                    "studyType": "eqtl",
                    "traitFromSource": "ENSG00000136717"
                  }
                },
                {
                  "studyLocusId": "01a4bdce5b8dafe997489124948661fe",
                  "confidence": "SuSiE fine-mapped credible set with in-sample LD",
                  "region": "chr2:126107288-128107288",
                  "chromosome": "2",
                  "position": 127085993,
                  "variant": {
                    "id": "2_127085993_C_T",
                    "chromosome": "2",
                    "position": 127085993
                  },
                  "study": {
                    "id": "nathan_2022_ge_cd4__cd161__th2_ensg00000136717",
                    "studyType": "sceqtl",
                    "traitFromSource": "ENSG00000136717"
                  }
                },
                {
                  "studyLocusId": "01d509adf168ab6ccaa084b97a1e8526",
                  "confidence": "SuSiE fine-mapped credible set with in-sample LD",
                  "region": "chr2:126107288-128107288",
                  "chromosome": "2",
                  "position": 127086653,
                  "variant": {
                    "id": "2_127086653_G_A",
                    "chromosome": "2",
                    "position": 127086653
                  },
                  "study": {
                    "id": "nathan_2022_ge_cd4__cd27_cd161__ensg00000136717",
                    "studyType": "sceqtl",
                    "traitFromSource": "ENSG00000136717"
                  }
                },
                {
                  "studyLocusId": "022786e9d7664c1104c07e96efda4efe",
                  "confidence": "SuSiE fine-mapped credible set with in-sample LD",
                  "region": "chr2:126107288-128107288",
                  "chromosome": "2",
                  "position": 127041619,
                  "variant": {
                    "id": "2_127041619_C_A",
                    "chromosome": "2",
                    "position": 127041619
                  },
                  "study": {
                    "id": "gtex-v10_majiq_nerve_tibial_ensg00000136717_s_127062115-127062197_127060641-127062114",
                    "studyType": "sqtl",
                    "traitFromSource": "ENSG00000136717:s:127062115-127062197:127060641-127062114"
                  }
                },
                {
                  "studyLocusId": "031ebed750ffb613d2b0c91d50686594",
                  "confidence": "SuSiE fine-mapped credible set with in-sample LD",
                  "region": "chr2:126107288-128107288",
                  "chromosome": "2",
                  "position": 127107346,
                  "variant": {
                    "id": "2_127107346_G_C",
                    "chromosome": "2",
                    "position": 127107346
                  },
                  "study": {
                    "id": "gtex-v10_ge_colon_transverse_ensg00000136717",
                    "studyType": "eqtl",
                    "traitFromSource": "ENSG00000136717"
                  }
                },
                {
                  "studyLocusId": "0394556aa34a96176d7d0345e52ac177",
                  "confidence": "SuSiE fine-mapped credible set with in-sample LD",
                  "region": "chr2:126107288-128107288",
                  "chromosome": "2",
                  "position": 127110025,
                  "variant": {
                    "id": "2_127110025_C_T",
                    "chromosome": "2",
                    "position": 127110025
                  },
                  "study": {
                    "id": "blueprint_ge_monocyte_ensg00000136717",
                    "studyType": "eqtl",
                    "traitFromSource": "ENSG00000136717"
                  }
                },
                {
                  "studyLocusId": "044a4c07b122877398f7c36c3ba7926c",
                  "confidence": "SuSiE fine-mapped credible set with in-sample LD",
                  "region": "chr2:126053822-128053822",
                  "chromosome": "2",
                  "position": 127050650,
                  "variant": {
                    "id": "2_127050650_A_T",
                    "chromosome": "2",
                    "position": 127050650
                  },
                  "study": {
                    "id": "gtex-v10_leafcutter_pituitary_2_127052362_127053422_clu_57223_-",
                    "studyType": "sqtl",
                    "traitFromSource": "2:127052362:127053422:clu_57223_-"
                  }
                },
                {
                  "studyLocusId": "05c6c1b4176d4a194cd98d0f1ddc3063",
                  "confidence": "SuSiE fine-mapped credible set with in-sample LD",
                  "region": "chr2:126048335-128048335",
                  "chromosome": "2",
                  "position": 127085031,
                  "variant": {
                    "id": "2_127085031_A_G",
                    "chromosome": "2",
                    "position": 127085031
                  },
                  "study": {
                    "id": "twinsuk_exon_blood_ensg00000136717_15_2_127048038_127048633",
                    "studyType": "eqtl",
                    "traitFromSource": "ENSG00000136717.15_2_127048038_127048633"
                  }
                },
                {
                  "studyLocusId": "05e87c82b0f1dbfb5361afe6d18f0fc7",
                  "confidence": "SuSiE fine-mapped credible set with in-sample LD",
                  "region": "chr2:126107288-128107288",
                  "chromosome": "2",
                  "position": 127107346,
                  "variant": {
                    "id": "2_127107346_G_C",
                    "chromosome": "2",
                    "position": 127107346
                  },
                  "study": {
                    "id": "quach_2016_ge_monocyte_iav_ensg00000136717",
                    "studyType": "eqtl",
                    "traitFromSource": "ENSG00000136717"
                  }
                },
                {
                  "studyLocusId": "0660b40f3df5c59b35b1ac270ff2048e",
                  "confidence": "SuSiE fine-mapped credible set with in-sample LD",
                  "region": "chr2:126107288-128107288",
                  "chromosome": "2",
                  "position": 127080661,
                  "variant": {
                    "id": "2_127080661_CCA_C",
                    "chromosome": "2",
                    "position": 127080661
                  },
                  "study": {
                    "id": "schmiedel_2018_ge_th1_memory_ensg00000136717",
                    "studyType": "eqtl",
                    "traitFromSource": "ENSG00000136717"
                  }
                },
                {
                  "studyLocusId": "06d936c81ebaaa652bf4073e63f31da4",
                  "confidence": "SuSiE fine-mapped credible set with in-sample LD",
                  "region": "chr2:126107288-128107288",
                  "chromosome": "2",
                  "position": 127053121,
                  "variant": {
                    "id": "2_127053121_C_T",
                    "chromosome": "2",
                    "position": 127053121
                  },
                  "study": {
                    "id": "fusion_tx_adipose_naive_enst00000462958",
                    "studyType": "eqtl",
                    "traitFromSource": "ENST00000462958"
                  }
                },
                {
                  "studyLocusId": "0ac63ae00a7af0f24f803ab5acc8d196",
                  "confidence": "SuSiE fine-mapped credible set with in-sample LD",
                  "region": "chr2:126062156-128062156",
                  "chromosome": "2",
                  "position": 127081898,
                  "variant": {
                    "id": "2_127081898_G_A",
                    "chromosome": "2",
                    "position": 127081898
                  },
                  "study": {
                    "id": "lepik_2017_exon_blood_ensg00000136717_15_2_127062115_127062197",
                    "studyType": "eqtl",
                    "traitFromSource": "ENSG00000136717.15_2_127062115_127062197"
                  }
                },
                {
                  "studyLocusId": "0ad0cb362b0486567b843d5f18976001",
                  "confidence": "SuSiE fine-mapped credible set with in-sample LD",
                  "region": "chr2:126107288-128107288",
                  "chromosome": "2",
                  "position": 127082205,
                  "variant": {
                    "id": "2_127082205_C_A",
                    "chromosome": "2",
                    "position": 127082205
                  },
                  "study": {
                    "id": "onek1k_ge_cd4_tem_ensg00000136717",
                    "studyType": "sceqtl",
                    "traitFromSource": "ENSG00000136717"
                  }
                },
                {
                  "studyLocusId": "0b801c8500be83f3418f48fdd694a021",
                  "confidence": "SuSiE fine-mapped credible set with in-sample LD",
                  "region": "chr2:126107288-128107288",
                  "chromosome": "2",
                  "position": 127101842,
                  "variant": {
                    "id": "2_127101842_T_C",
                    "chromosome": "2",
                    "position": 127101842
                  },
                  "study": {
                    "id": "hipsci_ge_ipsc_ensg00000136717",
                    "studyType": "eqtl",
                    "traitFromSource": "ENSG00000136717"
                  }
                },
                {
                  "studyLocusId": "0bb853d9b51105c27a11bbe59982bdf4",
                  "confidence": "SuSiE fine-mapped credible set with in-sample LD",
                  "region": "chr2:126052892-128052892",
                  "chromosome": "2",
                  "position": 127063923,
                  "variant": {
                    "id": "2_127063923_T_C",
                    "chromosome": "2",
                    "position": 127063923
                  },
                  "study": {
                    "id": "blueprint_exon_t-cell_ensg00000136717_15_2_127052363_127053421",
                    "studyType": "eqtl",
                    "traitFromSource": "ENSG00000136717.15_2_127052363_127053421"
                  }
                },
                {
                  "studyLocusId": "0bfd6c970498fbe2e32f24ed46242419",
                  "confidence": "SuSiE fine-mapped credible set with in-sample LD",
                  "region": "chr2:126060618-128060618",
                  "chromosome": "2",
                  "position": 127018975,
                  "variant": {
                    "id": "2_127018975_C_T",
                    "chromosome": "2",
                    "position": 127018975
                  },
                  "study": {
                    "id": "schmiedel_2018_exon_monocyte_cd16_naive_ensg00000136717_15_2_127060596_127060640",
                    "studyType": "eqtl",
                    "traitFromSource": "ENSG00000136717.15_2_127060596_127060640"
                  }
                },
                {
                  "studyLocusId": "0c04ea3850b0aa81a1dfaacf418df1a0",
                  "confidence": "SuSiE fine-mapped credible set with in-sample LD",
                  "region": "chr2:126107288-128107288",
                  "chromosome": "2",
                  "position": 127155592,
                  "variant": {
                    "id": "2_127155592_T_C",
                    "chromosome": "2",
                    "position": 127155592
                  },
                  "study": {
                    "id": "OTAR2057_IBDverse_ge_Tissue_Tcell_GD_ENSG00000136717",
                    "studyType": "sceqtl",
                    "traitFromSource": "ENSG00000136717"
                  }
                },
                {
                  "studyLocusId": "0c9d0fb7a5b9e9bd11dfd9d8c5be8d95",
                  "confidence": "SuSiE fine-mapped credible set with in-sample LD",
                  "region": "chr2:126107288-128107288",
                  "chromosome": "2",
                  "position": 127082205,
                  "variant": {
                    "id": "2_127082205_C_A",
                    "chromosome": "2",
                    "position": 127082205
                  },
                  "study": {
                    "id": "schmiedel_2018_ge_cd4_t-cell_anti-cd3-cd28_ensg00000136717",
                    "studyType": "eqtl",
                    "traitFromSource": "ENSG00000136717"
                  }
                },
                {
                  "studyLocusId": "0d5dcf1214e2237e2e9ee18afd1c4f33",
                  "confidence": "SuSiE fine-mapped credible set with in-sample LD",
                  "region": "chr2:126107288-128107288",
                  "chromosome": "2",
                  "position": 127051333,
                  "variant": {
                    "id": "2_127051333_G_A",
                    "chromosome": "2",
                    "position": 127051333
                  },
                  "study": {
                    "id": "gtex-v10_txrev_muscle_ensg00000136717_grp_2_contained_enst00000393041",
                    "studyType": "tuqtl",
                    "traitFromSource": "ENSG00000136717.grp_2.contained.ENST00000393041"
                  }
                },
                {
                  "studyLocusId": "0d73ec8865c2b42171726545868d9696",
                  "confidence": "SuSiE fine-mapped credible set with in-sample LD",
                  "region": "chr2:126107288-128107288",
                  "chromosome": "2",
                  "position": 127124439,
                  "variant": {
                    "id": "2_127124439_T_A",
                    "chromosome": "2",
                    "position": 127124439
                  },
                  "study": {
                    "id": "fairfax_2014_microarray_monocyte_ifn24_ilmn_1674160",
                    "studyType": "eqtl",
                    "traitFromSource": "ILMN_1674160"
                  }
                },
                {
                  "studyLocusId": "0d816f07ab40b58be2dd858c210961d5",
                  "confidence": "SuSiE fine-mapped credible set with in-sample LD",
                  "region": "chr2:126107288-128107288",
                  "chromosome": "2",
                  "position": 127085993,
                  "variant": {
                    "id": "2_127085993_C_T",
                    "chromosome": "2",
                    "position": 127085993
                  },
                  "study": {
                    "id": "nathan_2022_ge_cd4__cytotoxic_ensg00000136717",
                    "studyType": "sceqtl",
                    "traitFromSource": "ENSG00000136717"
                  }
                },
                {
                  "studyLocusId": "0f45928fe4b4ff65ef06b94cf916714b",
                  "confidence": "SuSiE fine-mapped credible set with in-sample LD",
                  "region": "chr2:126107288-128107288",
                  "chromosome": "2",
                  "position": 127082205,
                  "variant": {
                    "id": "2_127082205_C_A",
                    "chromosome": "2",
                    "position": 127082205
                  },
                  "study": {
                    "id": "perez_2022_ge_t4_ensg00000136717",
                    "studyType": "sceqtl",
                    "traitFromSource": "ENSG00000136717"
                  }
                },
                {
                  "studyLocusId": "0f90a71696e92b45eb2428b6a806e4ae",
                  "confidence": "SuSiE fine-mapped credible set with in-sample LD",
                  "region": "chr2:126048335-128048335",
                  "chromosome": "2",
                  "position": 127067541,
                  "variant": {
                    "id": "2_127067541_A_G",
                    "chromosome": "2",
                    "position": 127067541
                  },
                  "study": {
                    "id": "gtex-v10_exon_heart_left_ventricle_ensg00000136717_15_2_127048038_127048633",
                    "studyType": "eqtl",
                    "traitFromSource": "ENSG00000136717.15_2_127048038_127048633"
                  }
                },
                {
                  "studyLocusId": "1082fba1e4cf72950e4c1d4d4d4c08da",
                  "confidence": "SuSiE fine-mapped credible set with in-sample LD",
                  "region": "chr2:126063975-128063975",
                  "chromosome": "2",
                  "position": 127102190,
                  "variant": {
                    "id": "2_127102190_G_A",
                    "chromosome": "2",
                    "position": 127102190
                  },
                  "study": {
                    "id": "gtex-v10_exon_colon_sigmoid_ensg00000136717_15_2_127063933_127064018",
                    "studyType": "eqtl",
                    "traitFromSource": "ENSG00000136717.15_2_127063933_127064018"
                  }
                },
                {
                  "studyLocusId": "109989850a6d8f083156f48927cfe494",
                  "confidence": "SuSiE fine-mapped credible set with in-sample LD",
                  "region": "chr2:126107288-128107288",
                  "chromosome": "2",
                  "position": 127137182,
                  "variant": {
                    "id": "2_127137182_C_G",
                    "chromosome": "2",
                    "position": 127137182
                  },
                  "study": {
                    "id": "twinsuk_ge_skin_ensg00000136717",
                    "studyType": "eqtl",
                    "traitFromSource": "ENSG00000136717"
                  }
                },
                {
                  "studyLocusId": "116d5cafc0e58f1d199b1775b571790d",
                  "confidence": "SuSiE fine-mapped credible set with in-sample LD",
                  "region": "chr2:126107288-128107288",
                  "chromosome": "2",
                  "position": 127081898,
                  "variant": {
                    "id": "2_127081898_G_A",
                    "chromosome": "2",
                    "position": 127081898
                  },
                  "study": {
                    "id": "gtex-v10_ge_blood_ensg00000136717",
                    "studyType": "eqtl",
                    "traitFromSource": "ENSG00000136717"
                  }
                },
                {
                  "studyLocusId": "1205210aa8a36f1520c011039051c9c7",
                  "confidence": "SuSiE fine-mapped credible set with in-sample LD",
                  "region": "chr2:126107288-128107288",
                  "chromosome": "2",
                  "position": 127033302,
                  "variant": {
                    "id": "2_127033302_A_G",
                    "chromosome": "2",
                    "position": 127033302
                  },
                  "study": {
                    "id": "gtex-v10_tx_thyroid_enst00000462958",
                    "studyType": "eqtl",
                    "traitFromSource": "ENST00000462958"
                  }
                },
                {
                  "studyLocusId": "120b40bea5496488bed6f306a607178d",
                  "confidence": "SuSiE fine-mapped credible set with in-sample LD",
                  "region": "chr2:126107288-128107288",
                  "chromosome": "2",
                  "position": 127082205,
                  "variant": {
                    "id": "2_127082205_C_A",
                    "chromosome": "2",
                    "position": 127082205
                  },
                  "study": {
                    "id": "gilchrist_2021_microarray_nk-cell_naive_ilmn_2309245",
                    "studyType": "eqtl",
                    "traitFromSource": "ILMN_2309245"
                  }
                },
                {
                  "studyLocusId": "1266c56269d62787cd1e28bead551474",
                  "confidence": "SuSiE fine-mapped credible set with in-sample LD",
                  "region": "chr2:126091783-128091783",
                  "chromosome": "2",
                  "position": 127085031,
                  "variant": {
                    "id": "2_127085031_A_G",
                    "chromosome": "2",
                    "position": 127085031
                  },
                  "study": {
                    "id": "gtex-v10_leafcutter_nerve_tibial_2_127076706_127081832_clu_60378_-",
                    "studyType": "sqtl",
                    "traitFromSource": "2:127076706:127081832:clu_60378_-"
                  }
                },
                {
                  "studyLocusId": "13609b600851a6f336d229bc22cae4fb",
                  "confidence": "SuSiE fine-mapped credible set with in-sample LD",
                  "region": "chr2:126055252-128055252",
                  "chromosome": "2",
                  "position": 127050650,
                  "variant": {
                    "id": "2_127050650_A_T",
                    "chromosome": "2",
                    "position": 127050650
                  },
                  "study": {
                    "id": "gtex-v10_exon_pituitary_ensg00000136717_15_2_127054013_127056491",
                    "studyType": "eqtl",
                    "traitFromSource": "ENSG00000136717.15_2_127054013_127056491"
                  }
                },
                {
                  "studyLocusId": "138d0e532b0cbf573cd2afc07826f3c5",
                  "confidence": "SuSiE fine-mapped credible set with in-sample LD",
                  "region": "chr2:126107288-128107288",
                  "chromosome": "2",
                  "position": 127110169,
                  "variant": {
                    "id": "2_127110169_CA_C",
                    "chromosome": "2",
                    "position": 127110169
                  },
                  "study": {
                    "id": "kim-hellmuth_2017_microarray_monocyte_ivt_90min_ilmn_1674160",
                    "studyType": "eqtl",
                    "traitFromSource": "ILMN_1674160"
                  }
                },
                {
                  "studyLocusId": "146d34fdd366e1404d8e592be5c232ba",
                  "confidence": "SuSiE fine-mapped credible set with in-sample LD",
                  "region": "chr2:126055252-128055252",
                  "chromosome": "2",
                  "position": 127164656,
                  "variant": {
                    "id": "2_127164656_A_G",
                    "chromosome": "2",
                    "position": 127164656
                  },
                  "study": {
                    "id": "gtex-v10_exon_brain_cerebellum_ensg00000136717_15_2_127054013_127056491",
                    "studyType": "eqtl",
                    "traitFromSource": "ENSG00000136717.15_2_127054013_127056491"
                  }
                },
                {
                  "studyLocusId": "14ab362e8322cbb679b9c7037f7e0784",
                  "confidence": "SuSiE fine-mapped credible set with in-sample LD",
                  "region": "chr2:126107288-128107288",
                  "chromosome": "2",
                  "position": 127083291,
                  "variant": {
                    "id": "2_127083291_T_G",
                    "chromosome": "2",
                    "position": 127083291
                  },
                  "study": {
                    "id": "geuvadis_ge_lcl_ensg00000136717",
                    "studyType": "eqtl",
                    "traitFromSource": "ENSG00000136717"
                  }
                },
                {
                  "studyLocusId": "1540674338aebf12958e31252ca052d1",
                  "confidence": "SuSiE fine-mapped credible set with in-sample LD",
                  "region": "chr2:126107288-128107288",
                  "chromosome": "2",
                  "position": 127050470,
                  "variant": {
                    "id": "2_127050470_T_C",
                    "chromosome": "2",
                    "position": 127050470
                  },
                  "study": {
                    "id": "gtex-v10_majiq_blood_ensg00000136717_s_127059011-127059155_127048633-127059011",
                    "studyType": "sqtl",
                    "traitFromSource": "ENSG00000136717:s:127059011-127059155:127048633-127059011"
                  }
                },
                {
                  "studyLocusId": "15f9702600d669bf4a474b715f2895b1",
                  "confidence": "SuSiE fine-mapped credible set with in-sample LD",
                  "region": "chr2:126063975-128063975",
                  "chromosome": "2",
                  "position": 127080661,
                  "variant": {
                    "id": "2_127080661_CCA_C",
                    "chromosome": "2",
                    "position": 127080661
                  },
                  "study": {
                    "id": "schmiedel_2018_exon_treg_memory_ensg00000136717_15_2_127063933_127064018",
                    "studyType": "eqtl",
                    "traitFromSource": "ENSG00000136717.15_2_127063933_127064018"
                  }
                },
                {
                  "studyLocusId": "1623d947cef51867c9a51412ddec6939",
                  "confidence": "SuSiE fine-mapped credible set with in-sample LD",
                  "region": "chr2:126107216-128107216",
                  "chromosome": "2",
                  "position": 127150178,
                  "variant": {
                    "id": "2_127150178_G_C",
                    "chromosome": "2",
                    "position": 127150178
                  },
                  "study": {
                    "id": "gtex-v10_exon_brain_anterior_cingulate_cortex_ensg00000136717_15_2_127107155_127107278",
                    "studyType": "eqtl",
                    "traitFromSource": "ENSG00000136717.15_2_127107155_127107278"
                  }
                },
                {
                  "studyLocusId": "166530586f9369b564c57fb5dbd2949c",
                  "confidence": "SuSiE fine-mapped credible set with in-sample LD",
                  "region": "chr2:126054962-128054962",
                  "chromosome": "2",
                  "position": 127042842,
                  "variant": {
                    "id": "2_127042842_G_A",
                    "chromosome": "2",
                    "position": 127042842
                  },
                  "study": {
                    "id": "gtex-v10_leafcutter_muscle_2_127057601_127059011_clu_50878_-",
                    "studyType": "sqtl",
                    "traitFromSource": "2:127057601:127059011:clu_50878_-"
                  }
                },
                {
                  "studyLocusId": "16986f3614ae9e0af4f1e1971f6fd0d6",
                  "confidence": "SuSiE fine-mapped credible set with in-sample LD",
                  "region": "chr2:126107288-128107288",
                  "chromosome": "2",
                  "position": 127112406,
                  "variant": {
                    "id": "2_127112406_C_T",
                    "chromosome": "2",
                    "position": 127112406
                  },
                  "study": {
                    "id": "gtex-v10_txrev_brain_cerebellum_ensg00000136717_grp_1_upstream_enst00000357970",
                    "studyType": "tuqtl",
                    "traitFromSource": "ENSG00000136717.grp_1.upstream.ENST00000357970"
                  }
                },
                {
                  "studyLocusId": "16b50d2cfaae92c9e9fedb81645d8046",
                  "confidence": "SuSiE fine-mapped credible set with in-sample LD",
                  "region": "chr2:126051198-128051198",
                  "chromosome": "2",
                  "position": 127105648,
                  "variant": {
                    "id": "2_127105648_C_T",
                    "chromosome": "2",
                    "position": 127105648
                  },
                  "study": {
                    "id": "gtex-v10_exon_stomach_ensg00000136717_15_2_127051154_127051243",
                    "studyType": "eqtl",
                    "traitFromSource": "ENSG00000136717.15_2_127051154_127051243"
                  }
                },
                {
                  "studyLocusId": "17114b21f3946d1cfa812ecd54f74ec6",
                  "confidence": "SuSiE fine-mapped credible set with in-sample LD",
                  "region": "chr2:126107288-128107288",
                  "chromosome": "2",
                  "position": 127092716,
                  "variant": {
                    "id": "2_127092716_A_G",
                    "chromosome": "2",
                    "position": 127092716
                  },
                  "study": {
                    "id": "ipscore_ge_ipsc_ensg00000136717",
                    "studyType": "eqtl",
                    "traitFromSource": "ENSG00000136717"
                  }
                },
                {
                  "studyLocusId": "17eb11ec004977138d3dbed981d041ae",
                  "confidence": "SuSiE fine-mapped credible set with in-sample LD",
                  "region": "chr2:126107288-128107288",
                  "chromosome": "2",
                  "position": 127157759,
                  "variant": {
                    "id": "2_127157759_A_G",
                    "chromosome": "2",
                    "position": 127157759
                  },
                  "study": {
                    "id": "gencord_ge_fibroblast_ensg00000136717",
                    "studyType": "eqtl",
                    "traitFromSource": "ENSG00000136717"
                  }
                },
                {
                  "studyLocusId": "17f62ec24f73ccab2f0f619b7d18f28e",
                  "confidence": "SuSiE fine-mapped credible set with in-sample LD",
                  "region": "chr2:126107288-128107288",
                  "chromosome": "2",
                  "position": 127082205,
                  "variant": {
                    "id": "2_127082205_C_A",
                    "chromosome": "2",
                    "position": 127082205
                  },
                  "study": {
                    "id": "onek1k_ge_cd8_tem_ensg00000136717",
                    "studyType": "sceqtl",
                    "traitFromSource": "ENSG00000136717"
                  }
                },
                {
                  "studyLocusId": "18baac96ccaf46ec8dd9efbe152304e7",
                  "confidence": "SuSiE fine-mapped credible set with in-sample LD",
                  "region": "chr2:126107288-128107288",
                  "chromosome": "2",
                  "position": 127105453,
                  "variant": {
                    "id": "2_127105453_C_T",
                    "chromosome": "2",
                    "position": 127105453
                  },
                  "study": {
                    "id": "jerber_2021_ge_fpp_naive_d11_ensg00000136717",
                    "studyType": "sceqtl",
                    "traitFromSource": "ENSG00000136717"
                  }
                },
                {
                  "studyLocusId": "19c91febbcb9b47dae159a64f6f0de03",
                  "confidence": "SuSiE fine-mapped credible set with in-sample LD",
                  "region": "chr2:126107288-128107288",
                  "chromosome": "2",
                  "position": 127102771,
                  "variant": {
                    "id": "2_127102771_C_G",
                    "chromosome": "2",
                    "position": 127102771
                  },
                  "study": {
                    "id": "nathan_2022_ge_cd4__treg_ensg00000136717",
                    "studyType": "sceqtl",
                    "traitFromSource": "ENSG00000136717"
                  }
                },
                {
                  "studyLocusId": "1a0821b3fead7d5be2e716e414065c90",
                  "confidence": "SuSiE fine-mapped credible set with in-sample LD",
                  "region": "chr2:126107288-128107288",
                  "chromosome": "2",
                  "position": 127236886,
                  "variant": {
                    "id": "2_127236886_T_TAAA",
                    "chromosome": "2",
                    "position": 127236886
                  },
                  "study": {
                    "id": "fusion_tx_muscle_naive_enst00000466111",
                    "studyType": "eqtl",
                    "traitFromSource": "ENST00000466111"
                  }
                },
                {
                  "studyLocusId": "1a929f20bf81de696934f1f455950ce1",
                  "confidence": "SuSiE fine-mapped credible set with in-sample LD",
                  "region": "chr2:126107288-128107288",
                  "chromosome": "2",
                  "position": 127082205,
                  "variant": {
                    "id": "2_127082205_C_A",
                    "chromosome": "2",
                    "position": 127082205
                  },
                  "study": {
                    "id": "nathan_2022_ge_cd8__gzmk__ensg00000136717",
                    "studyType": "sceqtl",
                    "traitFromSource": "ENSG00000136717"
                  }
                },
                {
                  "studyLocusId": "1c11cc939029f97a0520ef78acce4e19",
                  "confidence": "SuSiE fine-mapped credible set with in-sample LD",
                  "region": "chr2:126107288-128107288",
                  "chromosome": "2",
                  "position": 127082205,
                  "variant": {
                    "id": "2_127082205_C_A",
                    "chromosome": "2",
                    "position": 127082205
                  },
                  "study": {
                    "id": "schmiedel_2018_ge_cd4_t-cell_naive_ensg00000136717",
                    "studyType": "eqtl",
                    "traitFromSource": "ENSG00000136717"
                  }
                },
                {
                  "studyLocusId": "1c4638ba1bc68990d98bcdb17be230cc",
                  "confidence": "SuSiE fine-mapped credible set with in-sample LD",
                  "region": "chr2:126107288-128107288",
                  "chromosome": "2",
                  "position": 127123792,
                  "variant": {
                    "id": "2_127123792_A_G",
                    "chromosome": "2",
                    "position": 127123792
                  },
                  "study": {
                    "id": "gtex-v10_ge_brain_cerebellum_ensg00000136717",
                    "studyType": "eqtl",
                    "traitFromSource": "ENSG00000136717"
                  }
                },
                {
                  "studyLocusId": "1cad54dbd6d8b9c6fa48464140e83334",
                  "confidence": "SuSiE fine-mapped credible set with in-sample LD",
                  "region": "chr2:126107288-128107288",
                  "chromosome": "2",
                  "position": 127092716,
                  "variant": {
                    "id": "2_127092716_A_G",
                    "chromosome": "2",
                    "position": 127092716
                  },
                  "study": {
                    "id": "gtex-v10_majiq_muscle_ensg00000136717_t_127076626-127076706_127076706-127103547",
                    "studyType": "sqtl",
                    "traitFromSource": "ENSG00000136717:t:127076626-127076706:127076706-127103547"
                  }
                },
                {
                  "_truncated": "(Showing 50 of 491 rows)"
                }
              ],
              "total_count": 491,
              "filtered_count": 198
            }
          }
        }
      },
      "PICALM": {
        "symbol": "PICALM",
        "ensembl_id": "ENSG00000073921",
        "program": "ENDOCYTIC_VESICULAR",
        "uffelmann_2026_lead_snp": {
          "gene": "PICALM",
          "program": "ENDOCYTIC_VESICULAR",
          "variant_id": "11:85867875:A:G",
          "rsid": "rs10792832",
          "chr": "11",
          "pos_hg19": 85867875,
          "effect_allele": "A",
          "other_allele": "G",
          "eaf": 0.3588,
          "beta": -0.0888,
          "or": 0.9150285609872982,
          "se": 0.0053,
          "z": -16.754716981132077,
          "chisq": 280.7205411178356,
          "p_value": 2.412e-63,
          "neff": 398762.0,
          "n_case": 105622,
          "n_control": 1771560,
          "n_proxy_case": 71851,
          "n_proxy_control": 499391,
          "n_gws_in_window": 430
        },
        "open_targets_l2g": {
          "max_l2g_score": 0.6929,
          "study_id": "GCST90704647",
          "lead_variant_b38": "11_86157598_T_C",
          "rsid": "rs3851179",
          "credible_set_p": 1.4542254209518433e-54
        },
        "gtex_v10_median_tpm": {
          "Brain_Cortex": 42.6247,
          "Brain_Frontal_Cortex_BA9": 51.9476,
          "Brain_Hippocampus": 51.0955,
          "Brain_Cerebellum": 58.0884,
          "Whole_Blood": 123.411,
          "Spleen": 120.171,
          "Cells_EBV_transformed_lymphocytes": 41.9027
        },
        "smr_and_colocalization": {
          "best_overall_smr": {
            "tissue": "Whole_Blood",
            "n_matched_eqtls": 104,
            "top_smr_rsid": "rs2028338",
            "pos_hg19": 85846796,
            "beta_gwas": 0.0601,
            "p_gwas": 1.11e-30,
            "nes_eqtl": 0.05828434228897095,
            "p_eqtl": 8.482732787728203e-08,
            "b_smr": 1.03115,
            "z_smr": 4.86,
            "t_smr": 23.6193,
            "p_smr": 1.1740654285686838e-06,
            "coloc_pp_h4_cis": 0.6507,
            "coloc_pp_h3_cis": 0.3361,
            "coloc_pp_h4_local_25kb": 0.7665
          },
          "best_brain_smr": {
            "tissue": "Brain_Cerebellum",
            "n_matched_eqtls": 61,
            "top_smr_rsid": "rs680119",
            "pos_hg19": 85716032,
            "beta_gwas": -0.0325,
            "p_gwas": 5.92e-10,
            "nes_eqtl": 0.17611753940582275,
            "p_eqtl": 4.408949840465318e-06,
            "b_smr": -0.18454,
            "z_smr": -3.7001,
            "t_smr": 13.6907,
            "p_smr": 0.00021551682117734478,
            "coloc_pp_h4_cis": 0.4454,
            "coloc_pp_h3_cis": 0.5303,
            "coloc_pp_h4_local_25kb": 0.6469
          },
          "best_immune_smr": {
            "tissue": "Whole_Blood",
            "n_matched_eqtls": 104,
            "top_smr_rsid": "rs2028338",
            "pos_hg19": 85846796,
            "beta_gwas": 0.0601,
            "p_gwas": 1.11e-30,
            "nes_eqtl": 0.05828434228897095,
            "p_eqtl": 8.482732787728203e-08,
            "b_smr": 1.03115,
            "z_smr": 4.86,
            "t_smr": 23.6193,
            "p_smr": 1.1740654285686838e-06,
            "coloc_pp_h4_cis": 0.6507,
            "coloc_pp_h3_cis": 0.3361,
            "coloc_pp_h4_local_25kb": 0.7665
          },
          "by_tissue": {
            "Whole_Blood": {
              "tissue": "Whole_Blood",
              "n_matched_eqtls": 104,
              "top_smr_rsid": "rs2028338",
              "pos_hg19": 85846796,
              "beta_gwas": 0.0601,
              "p_gwas": 1.11e-30,
              "nes_eqtl": 0.05828434228897095,
              "p_eqtl": 8.482732787728203e-08,
              "b_smr": 1.03115,
              "z_smr": 4.86,
              "t_smr": 23.6193,
              "p_smr": 1.1740654285686838e-06,
              "coloc_pp_h4_cis": 0.6507,
              "coloc_pp_h3_cis": 0.3361,
              "coloc_pp_h4_local_25kb": 0.7665
            },
            "Spleen": {
              "tissue": "Spleen",
              "n_matched_eqtls": 13,
              "top_smr_rsid": "rs10501604",
              "pos_hg19": 85683554,
              "beta_gwas": 0.0374,
              "p_gwas": 7.44e-08,
              "nes_eqtl": 0.16450722515583038,
              "p_eqtl": 1.8331914255100084e-05,
              "b_smr": 0.22735,
              "z_smr": 3.3611,
              "t_smr": 11.2972,
              "p_smr": 0.0007762562318871258,
              "coloc_pp_h4_cis": 0.9586,
              "coloc_pp_h3_cis": 0.0189,
              "coloc_pp_h4_local_25kb": 0.9689
            },
            "Brain_Cerebellum": {
              "tissue": "Brain_Cerebellum",
              "n_matched_eqtls": 61,
              "top_smr_rsid": "rs680119",
              "pos_hg19": 85716032,
              "beta_gwas": -0.0325,
              "p_gwas": 5.92e-10,
              "nes_eqtl": 0.17611753940582275,
              "p_eqtl": 4.408949840465318e-06,
              "b_smr": -0.18454,
              "z_smr": -3.7001,
              "t_smr": 13.6907,
              "p_smr": 0.00021551682117734478,
              "coloc_pp_h4_cis": 0.4454,
              "coloc_pp_h3_cis": 0.5303,
              "coloc_pp_h4_local_25kb": 0.6469
            }
          }
        },
        "open_targets_druggability": {
          "target": {
            "id": "ENSG00000073921",
            "approvedSymbol": "PICALM",
            "tractability": [
              {
                "modality": "SM",
                "label": "Approved Drug",
                "value": false
              },
              {
                "modality": "SM",
                "label": "Advanced Clinical",
                "value": false
              },
              {
                "modality": "SM",
                "label": "Phase 1 Clinical",
                "value": false
              },
              {
                "modality": "SM",
                "label": "Structure with Ligand",
                "value": false
              },
              {
                "modality": "SM",
                "label": "High-Quality Ligand",
                "value": false
              },
              {
                "modality": "SM",
                "label": "High-Quality Pocket",
                "value": false
              },
              {
                "modality": "SM",
                "label": "Med-Quality Pocket",
                "value": false
              },
              {
                "modality": "SM",
                "label": "Druggable Family",
                "value": false
              },
              {
                "modality": "AB",
                "label": "Approved Drug",
                "value": false
              },
              {
                "modality": "AB",
                "label": "Advanced Clinical",
                "value": false
              },
              {
                "modality": "AB",
                "label": "Phase 1 Clinical",
                "value": false
              },
              {
                "modality": "AB",
                "label": "UniProt loc high conf",
                "value": true
              },
              {
                "modality": "AB",
                "label": "GO CC high conf",
                "value": true
              },
              {
                "modality": "AB",
                "label": "UniProt loc med conf",
                "value": false
              },
              {
                "modality": "AB",
                "label": "UniProt SigP or TMHMM",
                "value": false
              },
              {
                "modality": "AB",
                "label": "GO CC med conf",
                "value": false
              },
              {
                "modality": "AB",
                "label": "Human Protein Atlas loc",
                "value": false
              },
              {
                "modality": "PR",
                "label": "Approved Drug",
                "value": false
              },
              {
                "modality": "PR",
                "label": "Advanced Clinical",
                "value": false
              },
              {
                "modality": "PR",
                "label": "Phase 1 Clinical",
                "value": false
              },
              {
                "modality": "PR",
                "label": "Literature",
                "value": false
              },
              {
                "modality": "PR",
                "label": "UniProt Ubiquitination",
                "value": true
              },
              {
                "modality": "PR",
                "label": "Database Ubiquitination",
                "value": true
              },
              {
                "modality": "PR",
                "label": "Half-life Data",
                "value": true
              },
              {
                "modality": "PR",
                "label": "Small Molecule Binder",
                "value": false
              },
              {
                "modality": "OC",
                "label": "Approved Drug",
                "value": false
              },
              {
                "modality": "OC",
                "label": "Advanced Clinical",
                "value": false
              },
              {
                "modality": "OC",
                "label": "Phase 1 Clinical",
                "value": false
              }
            ],
            "safetyLiabilities": [],
            "geneticConstraint": [
              {
                "constraintType": "syn",
                "exp": 260.2900085449219,
                "obs": 288,
                "score": -1.024899959564209,
                "oe": 1.1065000295639038
              },
              {
                "constraintType": "mis",
                "exp": 778.9400024414062,
                "obs": 676,
                "score": 1.5729999542236328,
                "oe": 0.8678500056266785
              },
              {
                "constraintType": "lof",
                "exp": 80.51799774169922,
                "obs": 40,
                "score": 7.111999730113894e-05,
                "oe": 0.49678000807762146
              }
            ]
          }
        },
        "open_targets_qtl_coloc_sets": {
          "target": {
            "approvedSymbol": "PICALM",
            "genomicLocation": {
              "chromosome": "11",
              "start": 85957157,
              "end": 86069882
            },
            "credibleSets": {
              "count": 557,
              "rows": [
                {
                  "studyLocusId": "0001da145ad72b2e49e70a8e14272e0a",
                  "confidence": "SuSiE fine-mapped credible set with in-sample LD",
                  "region": "chr11:85069882-87069882",
                  "chromosome": "11",
                  "position": 85978969,
                  "variant": {
                    "id": "11_85978969_C_G",
                    "chromosome": "11",
                    "position": 85978969
                  },
                  "study": {
                    "id": "gtex-v10_txrev_skin_sun_exposed_ensg00000073921_grp_2_contained_enst00000526548",
                    "studyType": "tuqtl",
                    "traitFromSource": "ENSG00000073921.grp_2.contained.ENST00000526548"
                  }
                },
                {
                  "studyLocusId": "0040af91915b55d8c0e8d8013ad0b573",
                  "confidence": "SuSiE fine-mapped credible set with in-sample LD",
                  "region": "chr11:85069882-87069882",
                  "chromosome": "11",
                  "position": 86004989,
                  "variant": {
                    "id": "11_86004989_T_C",
                    "chromosome": "11",
                    "position": 86004989
                  },
                  "study": {
                    "id": "gencord_txrev_lcl_ensg00000073921_grp_2_contained_enst00000526907",
                    "studyType": "tuqtl",
                    "traitFromSource": "ENSG00000073921.grp_2.contained.ENST00000526907"
                  }
                },
                {
                  "studyLocusId": "00b9ad979af1221c36b1a496c2d40cfb",
                  "confidence": "SuSiE fine-mapped credible set with in-sample LD",
                  "region": "chr11:85069882-87069882",
                  "chromosome": "11",
                  "position": 85978969,
                  "variant": {
                    "id": "11_85978969_C_G",
                    "chromosome": "11",
                    "position": 85978969
                  },
                  "study": {
                    "id": "gtex-v10_majiq_small_intestine_ensg00000073921_s_85981129-85981228_85978716-85981128",
                    "studyType": "sqtl",
                    "traitFromSource": "ENSG00000073921:s:85981129-85981228:85978716-85981128"
                  }
                },
                {
                  "studyLocusId": "010636a84903057729ee4b131ef6ba15",
                  "confidence": "SuSiE fine-mapped credible set with in-sample LD",
                  "region": "chr11:85069882-87069882",
                  "chromosome": "11",
                  "position": 85978969,
                  "variant": {
                    "id": "11_85978969_C_G",
                    "chromosome": "11",
                    "position": 85978969
                  },
                  "study": {
                    "id": "gtex-v10_tx_colon_transverse_enst00000526907",
                    "studyType": "eqtl",
                    "traitFromSource": "ENST00000526907"
                  }
                },
                {
                  "studyLocusId": "01093cdea9d81fcfca80bed809d623a4",
                  "confidence": "SuSiE fine-mapped credible set with in-sample LD",
                  "region": "chr11:85069882-87069882",
                  "chromosome": "11",
                  "position": 85978969,
                  "variant": {
                    "id": "11_85978969_C_G",
                    "chromosome": "11",
                    "position": 85978969
                  },
                  "study": {
                    "id": "gtex-v10_ge_esophagus_muscularis_ensg00000073921",
                    "studyType": "eqtl",
                    "traitFromSource": "ENSG00000073921"
                  }
                },
                {
                  "studyLocusId": "01106fb38c1e027b35b9a43106efef07",
                  "confidence": "SuSiE fine-mapped credible set with in-sample LD",
                  "region": "chr11:85069882-87069882",
                  "chromosome": "11",
                  "position": 85973892,
                  "variant": {
                    "id": "11_85973892_T_C",
                    "chromosome": "11",
                    "position": 85973892
                  },
                  "study": {
                    "id": "gtex-v10_majiq_nerve_tibial_ensg00000073921_t_85974708-85974812_85974813-85976622",
                    "studyType": "sqtl",
                    "traitFromSource": "ENSG00000073921:t:85974708-85974812:85974813-85976622"
                  }
                },
                {
                  "studyLocusId": "023839a9a8a9ab508ba9856d831d32c4",
                  "confidence": "SuSiE fine-mapped credible set with in-sample LD",
                  "region": "chr11:84978404-86978404",
                  "chromosome": "11",
                  "position": 85978969,
                  "variant": {
                    "id": "11_85978969_C_G",
                    "chromosome": "11",
                    "position": 85978969
                  },
                  "study": {
                    "id": "gtex-v10_exon_blood_ensg00000073921_18_11_85978094_85978715",
                    "studyType": "eqtl",
                    "traitFromSource": "ENSG00000073921.18_11_85978094_85978715"
                  }
                },
                {
                  "studyLocusId": "0238ed471f34b0d0fa3ff472a42d68c1",
                  "confidence": "SuSiE fine-mapped credible set with in-sample LD",
                  "region": "chr11:85069882-87069882",
                  "chromosome": "11",
                  "position": 86067778,
                  "variant": {
                    "id": "11_86067778_T_TAA",
                    "chromosome": "11",
                    "position": 86067778
                  },
                  "study": {
                    "id": "gtex-v10_txrev_lung_ensg00000073921_grp_2_contained_enst00000526907",
                    "studyType": "tuqtl",
                    "traitFromSource": "ENSG00000073921.grp_2.contained.ENST00000526907"
                  }
                },
                {
                  "studyLocusId": "029f6b7c69465741ea84a2116b03bb2b",
                  "confidence": "SuSiE fine-mapped credible set with in-sample LD",
                  "region": "chr11:85069882-87069882",
                  "chromosome": "11",
                  "position": 85978969,
                  "variant": {
                    "id": "11_85978969_C_G",
                    "chromosome": "11",
                    "position": 85978969
                  },
                  "study": {
                    "id": "gtex-v10_majiq_skin_not_sun_exposed_ensg00000073921_t_85976623-85977005_85977006-85978069",
                    "studyType": "sqtl",
                    "traitFromSource": "ENSG00000073921:t:85976623-85977005:85977006-85978069"
                  }
                },
                {
                  "studyLocusId": "03de03661f8637830119b6c293f28d1d",
                  "confidence": "SuSiE fine-mapped credible set with in-sample LD",
                  "region": "chr11:85069882-87069882",
                  "chromosome": "11",
                  "position": 85830754,
                  "variant": {
                    "id": "11_85830754_C_T",
                    "chromosome": "11",
                    "position": 85830754
                  },
                  "study": {
                    "id": "gtex-v10_txrev_breast_ensg00000073921_grp_1_contained_enst00000393346",
                    "studyType": "tuqtl",
                    "traitFromSource": "ENSG00000073921.grp_1.contained.ENST00000393346"
                  }
                },
                {
                  "studyLocusId": "0452aa47ba87d62f35b62cd11a0b3452",
                  "confidence": "SuSiE fine-mapped credible set with in-sample LD",
                  "region": "chr11:84977971-86977971",
                  "chromosome": "11",
                  "position": 86023893,
                  "variant": {
                    "id": "11_86023893_T_A",
                    "chromosome": "11",
                    "position": 86023893
                  },
                  "study": {
                    "id": "gtex-v10_leafcutter_nerve_tibial_11_85976682_85978070_clu_36849_-",
                    "studyType": "sqtl",
                    "traitFromSource": "11:85976682:85978070:clu_36849_-"
                  }
                },
                {
                  "studyLocusId": "04aaa299cff3820e73c844ac9e15a6b4",
                  "confidence": "SuSiE fine-mapped credible set with in-sample LD",
                  "region": "chr11:85069882-87069882",
                  "chromosome": "11",
                  "position": 86072833,
                  "variant": {
                    "id": "11_86072833_A_G",
                    "chromosome": "11",
                    "position": 86072833
                  },
                  "study": {
                    "id": "gtex-v10_tx_brain_spinal_cord_enst00000529016",
                    "studyType": "eqtl",
                    "traitFromSource": "ENST00000529016"
                  }
                },
                {
                  "studyLocusId": "05022ccd4f43bbc52e6b665f2892b50b",
                  "confidence": "SuSiE fine-mapped credible set with in-sample LD",
                  "region": "chr11:85069882-87069882",
                  "chromosome": "11",
                  "position": 85956435,
                  "variant": {
                    "id": "11_85956435_AG_A",
                    "chromosome": "11",
                    "position": 85956435
                  },
                  "study": {
                    "id": "gtex-v10_txrev_fibroblast_ensg00000073921_grp_1_contained_enst00000526907",
                    "studyType": "tuqtl",
                    "traitFromSource": "ENSG00000073921.grp_1.contained.ENST00000526907"
                  }
                },
                {
                  "studyLocusId": "05e230f89277342f2a56ea340d7621b8",
                  "confidence": "SuSiE fine-mapped credible set with in-sample LD",
                  "region": "chr11:85069882-87069882",
                  "chromosome": "11",
                  "position": 85981138,
                  "variant": {
                    "id": "11_85981138_A_C",
                    "chromosome": "11",
                    "position": 85981138
                  },
                  "study": {
                    "id": "gtex-v10_majiq_skin_sun_exposed_ensg00000073921_s_85981129-85981228_85978716-85981128",
                    "studyType": "sqtl",
                    "traitFromSource": "ENSG00000073921:s:85981129-85981228:85978716-85981128"
                  }
                },
                {
                  "studyLocusId": "06185e80a0d7727489197f1fe9d13388",
                  "confidence": "SuSiE fine-mapped credible set with in-sample LD",
                  "region": "chr11:85069882-87069882",
                  "chromosome": "11",
                  "position": 85993549,
                  "variant": {
                    "id": "11_85993549_G_A",
                    "chromosome": "11",
                    "position": 85993549
                  },
                  "study": {
                    "id": "hipsci_ge_ipsc_ensg00000073921",
                    "studyType": "eqtl",
                    "traitFromSource": "ENSG00000073921"
                  }
                },
                {
                  "studyLocusId": "08692e39d4fe00124e204f846824e6a2",
                  "confidence": "SuSiE fine-mapped credible set with in-sample LD",
                  "region": "chr11:85069882-87069882",
                  "chromosome": "11",
                  "position": 85990579,
                  "variant": {
                    "id": "11_85990579_T_C",
                    "chromosome": "11",
                    "position": 85990579
                  },
                  "study": {
                    "id": "quach_2016_txrev_monocyte_r848_ensg00000073921_grp_2_contained_enst00000528398",
                    "studyType": "tuqtl",
                    "traitFromSource": "ENSG00000073921.grp_2.contained.ENST00000528398"
                  }
                },
                {
                  "studyLocusId": "08ee124174cb5b99370345e1e16f21e7",
                  "confidence": "SuSiE fine-mapped credible set with in-sample LD",
                  "region": "chr11:85069882-87069882",
                  "chromosome": "11",
                  "position": 85991934,
                  "variant": {
                    "id": "11_85991934_T_C",
                    "chromosome": "11",
                    "position": 85991934
                  },
                  "study": {
                    "id": "gtex-v10_txrev_lcl_ensg00000073921_grp_2_contained_enst00000526548",
                    "studyType": "tuqtl",
                    "traitFromSource": "ENSG00000073921.grp_2.contained.ENST00000526548"
                  }
                },
                {
                  "studyLocusId": "0936df0673ae2a9382bf97c1d46da2df",
                  "confidence": "SuSiE fine-mapped credible set with in-sample LD",
                  "region": "chr11:85069882-87069882",
                  "chromosome": "11",
                  "position": 86055977,
                  "variant": {
                    "id": "11_86055977_A_G",
                    "chromosome": "11",
                    "position": 86055977
                  },
                  "study": {
                    "id": "gtex-v10_txrev_heart_left_ventricle_ensg00000073921_grp_1_contained_enst00000526907",
                    "studyType": "tuqtl",
                    "traitFromSource": "ENSG00000073921.grp_1.contained.ENST00000526907"
                  }
                },
                {
                  "studyLocusId": "0aa16ba228135ee20a5aa85a63b1b845",
                  "confidence": "SuSiE fine-mapped credible set with in-sample LD",
                  "region": "chr11:85069882-87069882",
                  "chromosome": "11",
                  "position": 85981138,
                  "variant": {
                    "id": "11_85981138_A_C",
                    "chromosome": "11",
                    "position": 85981138
                  },
                  "study": {
                    "id": "gtex-v10_majiq_adipose_visceral_ensg00000073921_t_85976623-85977005_85977006-85978069",
                    "studyType": "sqtl",
                    "traitFromSource": "ENSG00000073921:t:85976623-85977005:85977006-85978069"
                  }
                },
                {
                  "studyLocusId": "0b6f2eda5257f53b9a5745259044ae4c",
                  "confidence": "SuSiE fine-mapped credible set with in-sample LD",
                  "region": "chr11:85069882-87069882",
                  "chromosome": "11",
                  "position": 86012831,
                  "variant": {
                    "id": "11_86012831_G_T",
                    "chromosome": "11",
                    "position": 86012831
                  },
                  "study": {
                    "id": "gtex-v10_tx_small_intestine_enst00000532317",
                    "studyType": "eqtl",
                    "traitFromSource": "ENST00000532317"
                  }
                },
                {
                  "studyLocusId": "0bd929315ba41066ed6e7b440f0b4ce4",
                  "confidence": "SuSiE fine-mapped credible set with in-sample LD",
                  "region": "chr11:85069882-87069882",
                  "chromosome": "11",
                  "position": 86067170,
                  "variant": {
                    "id": "11_86067170_C_T",
                    "chromosome": "11",
                    "position": 86067170
                  },
                  "study": {
                    "id": "gtex-v10_majiq_heart_atrial_appendage_ensg00000073921_t_85976623-85977005_85977006-85978069",
                    "studyType": "sqtl",
                    "traitFromSource": "ENSG00000073921:t:85976623-85977005:85977006-85978069"
                  }
                },
                {
                  "studyLocusId": "0c6792e6019f3bcc2485f8378454351c",
                  "confidence": "SuSiE fine-mapped credible set with in-sample LD",
                  "region": "chr11:85069882-87069882",
                  "chromosome": "11",
                  "position": 85978969,
                  "variant": {
                    "id": "11_85978969_C_G",
                    "chromosome": "11",
                    "position": 85978969
                  },
                  "study": {
                    "id": "gtex-v10_tx_artery_tibial_enst00000526907",
                    "studyType": "eqtl",
                    "traitFromSource": "ENST00000526907"
                  }
                },
                {
                  "studyLocusId": "0c86af531302baa540afcddab3a6d26d",
                  "confidence": "SuSiE fine-mapped credible set with in-sample LD",
                  "region": "chr11:85069882-87069882",
                  "chromosome": "11",
                  "position": 86083718,
                  "variant": {
                    "id": "11_86083718_C_T",
                    "chromosome": "11",
                    "position": 86083718
                  },
                  "study": {
                    "id": "gtex-v10_majiq_brain_cortex_ensg00000073921_t_85974708-85974812_85974812-85981129",
                    "studyType": "sqtl",
                    "traitFromSource": "ENSG00000073921:t:85974708-85974812:85974812-85981129"
                  }
                },
                {
                  "studyLocusId": "0cc8f93b7ee5fd05598a92e005f1b8bf",
                  "confidence": "SuSiE fine-mapped credible set with in-sample LD",
                  "region": "chr11:84970095-86970095",
                  "chromosome": "11",
                  "position": 85953191,
                  "variant": {
                    "id": "11_85953191_T_A",
                    "chromosome": "11",
                    "position": 85953191
                  },
                  "study": {
                    "id": "quach_2016_leafcutter_monocyte_r848_11_85974812_85981129_clu_28526_-",
                    "studyType": "sqtl",
                    "traitFromSource": "11:85974812:85981129:clu_28526_-"
                  }
                },
                {
                  "studyLocusId": "0cf68b2ab538b3aee9f7232bafbf4bee",
                  "confidence": "SuSiE fine-mapped credible set with in-sample LD",
                  "region": "chr11:85069882-87069882",
                  "chromosome": "11",
                  "position": 86042660,
                  "variant": {
                    "id": "11_86042660_C_CAA",
                    "chromosome": "11",
                    "position": 86042660
                  },
                  "study": {
                    "id": "hipsci_tx_ipsc_enst00000526907",
                    "studyType": "eqtl",
                    "traitFromSource": "ENST00000526907"
                  }
                },
                {
                  "studyLocusId": "0dff53a1db2d0ce5e30ceaa4984414dd",
                  "confidence": "SuSiE fine-mapped credible set with in-sample LD",
                  "region": "chr11:84957429-86957429",
                  "chromosome": "11",
                  "position": 86128365,
                  "variant": {
                    "id": "11_86128365_T_TTAGTTGGGACATTCC",
                    "chromosome": "11",
                    "position": 86128365
                  },
                  "study": {
                    "id": "quach_2016_exon_monocyte_iav_ensg00000073921_18_11_85957175_85957683",
                    "studyType": "eqtl",
                    "traitFromSource": "ENSG00000073921.18_11_85957175_85957683"
                  }
                },
                {
                  "studyLocusId": "0e15623248748ef77309cc49298ea742",
                  "confidence": "SuSiE fine-mapped credible set with in-sample LD",
                  "region": "chr11:84970095-86970095",
                  "chromosome": "11",
                  "position": 86022022,
                  "variant": {
                    "id": "11_86022022_A_C",
                    "chromosome": "11",
                    "position": 86022022
                  },
                  "study": {
                    "id": "gtex-v10_leafcutter_lung_11_85978093_85981129_clu_37138_-",
                    "studyType": "sqtl",
                    "traitFromSource": "11:85978093:85981129:clu_37138_-"
                  }
                },
                {
                  "studyLocusId": "0e4c1f4b287563387f7195e9ef0c57ff",
                  "confidence": "SuSiE fine-mapped credible set with in-sample LD",
                  "region": "chr11:84978081-86978081",
                  "chromosome": "11",
                  "position": 85975053,
                  "variant": {
                    "id": "11_85975053_T_G",
                    "chromosome": "11",
                    "position": 85975053
                  },
                  "study": {
                    "id": "blueprint_exon_neutrophil_ensg00000073921_18_11_85978070_85978093",
                    "studyType": "eqtl",
                    "traitFromSource": "ENSG00000073921.18_11_85978070_85978093"
                  }
                },
                {
                  "studyLocusId": "0eb9deac2bbf8a9ab73680d4e1635bf1",
                  "confidence": "SuSiE fine-mapped credible set with in-sample LD",
                  "region": "chr11:85069882-87069882",
                  "chromosome": "11",
                  "position": 85943544,
                  "variant": {
                    "id": "11_85943544_A_G",
                    "chromosome": "11",
                    "position": 85943544
                  },
                  "study": {
                    "id": "gtex-v10_majiq_fibroblast_ensg00000073921_t_85976623-85977005_85977006-85978069",
                    "studyType": "sqtl",
                    "traitFromSource": "ENSG00000073921:t:85976623-85977005:85977006-85978069"
                  }
                },
                {
                  "studyLocusId": "101d2a5120ed1dd5d2dd0b7716c62a49",
                  "confidence": "SuSiE fine-mapped credible set with in-sample LD",
                  "region": "chr11:85069882-87069882",
                  "chromosome": "11",
                  "position": 85978969,
                  "variant": {
                    "id": "11_85978969_C_G",
                    "chromosome": "11",
                    "position": 85978969
                  },
                  "study": {
                    "id": "gtex-v10_majiq_skin_not_sun_exposed_ensg00000073921_s_85981129-85981228_85978716-85981128",
                    "studyType": "sqtl",
                    "traitFromSource": "ENSG00000073921:s:85981129-85981228:85978716-85981128"
                  }
                },
                {
                  "studyLocusId": "10c00f3d78f8798b5f1116bfe5d66421",
                  "confidence": "SuSiE fine-mapped credible set with in-sample LD",
                  "region": "chr11:85069882-87069882",
                  "chromosome": "11",
                  "position": 86015321,
                  "variant": {
                    "id": "11_86015321_A_T",
                    "chromosome": "11",
                    "position": 86015321
                  },
                  "study": {
                    "id": "gtex-v10_txrev_artery_tibial_ensg00000073921_grp_1_contained_enst00000528398",
                    "studyType": "tuqtl",
                    "traitFromSource": "ENSG00000073921.grp_1.contained.ENST00000528398"
                  }
                },
                {
                  "studyLocusId": "10f5555cfcc3a474ab38f598cb5cccbc",
                  "confidence": "SuSiE fine-mapped credible set with in-sample LD",
                  "region": "chr11:85069882-87069882",
                  "chromosome": "11",
                  "position": 85978969,
                  "variant": {
                    "id": "11_85978969_C_G",
                    "chromosome": "11",
                    "position": 85978969
                  },
                  "study": {
                    "id": "gtex-v10_txrev_skin_not_sun_exposed_ensg00000073921_grp_2_contained_enst00000526548",
                    "studyType": "tuqtl",
                    "traitFromSource": "ENSG00000073921.grp_2.contained.ENST00000526548"
                  }
                },
                {
                  "studyLocusId": "1117e42d5e2c16213ea478a9dc3d780b",
                  "confidence": "SuSiE fine-mapped credible set with in-sample LD",
                  "region": "chr11:84970095-86970095",
                  "chromosome": "11",
                  "position": 85981138,
                  "variant": {
                    "id": "11_85981138_A_C",
                    "chromosome": "11",
                    "position": 85981138
                  },
                  "study": {
                    "id": "OTAR3087_MAGE_leafcutter_LCL_11:85978093:85981129:clu_27892_-",
                    "studyType": "sqtl",
                    "traitFromSource": "11:85978093:85981129:clu_27892_-"
                  }
                },
                {
                  "studyLocusId": "1130156cf09c18f9df86981e8244520c",
                  "confidence": "SuSiE fine-mapped credible set with in-sample LD",
                  "region": "chr11:85069882-87069882",
                  "chromosome": "11",
                  "position": 85945131,
                  "variant": {
                    "id": "11_85945131_G_A",
                    "chromosome": "11",
                    "position": 85945131
                  },
                  "study": {
                    "id": "gtex-v10_txrev_minor_salivary_gland_ensg00000073921_grp_2_contained_enst00000532317",
                    "studyType": "tuqtl",
                    "traitFromSource": "ENSG00000073921.grp_2.contained.ENST00000532317"
                  }
                },
                {
                  "studyLocusId": "1131936e475b04d00fe238396afe95f0",
                  "confidence": "SuSiE fine-mapped credible set with in-sample LD",
                  "region": "chr11:85069882-87069882",
                  "chromosome": "11",
                  "position": 85978969,
                  "variant": {
                    "id": "11_85978969_C_G",
                    "chromosome": "11",
                    "position": 85978969
                  },
                  "study": {
                    "id": "gtex-v10_txrev_liver_ensg00000073921_grp_2_contained_enst00000526907",
                    "studyType": "tuqtl",
                    "traitFromSource": "ENSG00000073921.grp_2.contained.ENST00000526907"
                  }
                },
                {
                  "studyLocusId": "1194662c7b9cd54b4fbfce22df725e7c",
                  "confidence": "SuSiE fine-mapped credible set with in-sample LD",
                  "region": "chr11:85069882-87069882",
                  "chromosome": "11",
                  "position": 85978969,
                  "variant": {
                    "id": "11_85978969_C_G",
                    "chromosome": "11",
                    "position": 85978969
                  },
                  "study": {
                    "id": "gtex-v10_tx_esophagus_mucosa_enst00000526907",
                    "studyType": "eqtl",
                    "traitFromSource": "ENST00000526907"
                  }
                },
                {
                  "studyLocusId": "11a46f4a21f0553bcf2c0e0f2e920a6b",
                  "confidence": "SuSiE fine-mapped credible set with in-sample LD",
                  "region": "chr11:85069882-87069882",
                  "chromosome": "11",
                  "position": 85973892,
                  "variant": {
                    "id": "11_85973892_T_C",
                    "chromosome": "11",
                    "position": 85973892
                  },
                  "study": {
                    "id": "gtex-v10_tx_small_intestine_enst00000393346",
                    "studyType": "eqtl",
                    "traitFromSource": "ENST00000393346"
                  }
                },
                {
                  "studyLocusId": "11d42cdc384a58cab7e56e4398555576",
                  "confidence": "SuSiE fine-mapped credible set with in-sample LD",
                  "region": "chr11:85069882-87069882",
                  "chromosome": "11",
                  "position": 85977166,
                  "variant": {
                    "id": "11_85977166_A_C",
                    "chromosome": "11",
                    "position": 85977166
                  },
                  "study": {
                    "id": "gtex-v10_ge_stomach_ensg00000073921",
                    "studyType": "eqtl",
                    "traitFromSource": "ENSG00000073921"
                  }
                },
                {
                  "studyLocusId": "11fddf19cdb70c2c53010cf53625ed3d",
                  "confidence": "SuSiE fine-mapped credible set with in-sample LD",
                  "region": "chr11:85069882-87069882",
                  "chromosome": "11",
                  "position": 85978969,
                  "variant": {
                    "id": "11_85978969_C_G",
                    "chromosome": "11",
                    "position": 85978969
                  },
                  "study": {
                    "id": "blueprint_txrev_monocyte_ensg00000073921_grp_1_contained_enst00000526907",
                    "studyType": "tuqtl",
                    "traitFromSource": "ENSG00000073921.grp_1.contained.ENST00000526907"
                  }
                },
                {
                  "studyLocusId": "12021bd70512f314d6744a9bf06da57e",
                  "confidence": "SuSiE fine-mapped credible set with in-sample LD",
                  "region": "chr11:85069882-87069882",
                  "chromosome": "11",
                  "position": 85978969,
                  "variant": {
                    "id": "11_85978969_C_G",
                    "chromosome": "11",
                    "position": 85978969
                  },
                  "study": {
                    "id": "gtex-v10_majiq_esophagus_muscularis_ensg00000073921_t_85976623-85977005_85977006-85978069",
                    "studyType": "sqtl",
                    "traitFromSource": "ENSG00000073921:t:85976623-85977005:85977006-85978069"
                  }
                },
                {
                  "studyLocusId": "123f3ccbdb8b76e07ca1a784c89924af",
                  "confidence": "SuSiE fine-mapped credible set with in-sample LD",
                  "region": "chr11:85069882-87069882",
                  "chromosome": "11",
                  "position": 86055977,
                  "variant": {
                    "id": "11_86055977_A_G",
                    "chromosome": "11",
                    "position": 86055977
                  },
                  "study": {
                    "id": "gtex-v10_tx_adipose_subcutaneous_enst00000526907",
                    "studyType": "eqtl",
                    "traitFromSource": "ENST00000526907"
                  }
                },
                {
                  "studyLocusId": "1386e0f8d17cb22ddab76a718d2d3d6e",
                  "confidence": "SuSiE fine-mapped credible set with in-sample LD",
                  "region": "chr11:84978404-86978404",
                  "chromosome": "11",
                  "position": 85943544,
                  "variant": {
                    "id": "11_85943544_A_G",
                    "chromosome": "11",
                    "position": 85943544
                  },
                  "study": {
                    "id": "gtex-v10_exon_testis_ensg00000073921_18_11_85978094_85978715",
                    "studyType": "eqtl",
                    "traitFromSource": "ENSG00000073921.18_11_85978094_85978715"
                  }
                },
                {
                  "studyLocusId": "140ede1604f6e7acf5ceb90eee5f0158",
                  "confidence": "SuSiE fine-mapped credible set with in-sample LD",
                  "region": "chr11:84976844-86976844",
                  "chromosome": "11",
                  "position": 85978969,
                  "variant": {
                    "id": "11_85978969_C_G",
                    "chromosome": "11",
                    "position": 85978969
                  },
                  "study": {
                    "id": "gtex-v10_exon_artery_aorta_ensg00000073921_18_11_85976683_85977005",
                    "studyType": "eqtl",
                    "traitFromSource": "ENSG00000073921.18_11_85976683_85977005"
                  }
                },
                {
                  "studyLocusId": "148515467330b9aaf0a61d5e15ffc52a",
                  "confidence": "SuSiE fine-mapped credible set with in-sample LD",
                  "region": "chr11:85069882-87069882",
                  "chromosome": "11",
                  "position": 86025582,
                  "variant": {
                    "id": "11_86025582_A_T",
                    "chromosome": "11",
                    "position": 86025582
                  },
                  "study": {
                    "id": "gtex-v10_txrev_adipose_subcutaneous_ensg00000073921_grp_2_contained_ensg00000073921_cage1",
                    "studyType": "tuqtl",
                    "traitFromSource": "ENSG00000073921.grp_2.contained.ENSG00000073921_CAGE1"
                  }
                },
                {
                  "studyLocusId": "14a983236bb28593724a8d9b822948c6",
                  "confidence": "SuSiE fine-mapped credible set with in-sample LD",
                  "region": "chr11:84977971-86977971",
                  "chromosome": "11",
                  "position": 85992284,
                  "variant": {
                    "id": "11_85992284_GT_G",
                    "chromosome": "11",
                    "position": 85992284
                  },
                  "study": {
                    "id": "fusion_leafcutter_muscle_naive_11_85978093_85981129_clu_75843__",
                    "studyType": "sqtl",
                    "traitFromSource": "11:85978093:85981129:clu_75843_+"
                  }
                },
                {
                  "studyLocusId": "14d06721e2c9465dc487ebc59581b021",
                  "confidence": "SuSiE fine-mapped credible set with in-sample LD",
                  "region": "chr11:85069882-87069882",
                  "chromosome": "11",
                  "position": 85978969,
                  "variant": {
                    "id": "11_85978969_C_G",
                    "chromosome": "11",
                    "position": 85978969
                  },
                  "study": {
                    "id": "gtex-v10_txrev_spleen_ensg00000073921_grp_1_contained_enst00000526907",
                    "studyType": "tuqtl",
                    "traitFromSource": "ENSG00000073921.grp_1.contained.ENST00000526907"
                  }
                },
                {
                  "studyLocusId": "1516b64d58c7afd4de01e7cf6ca5108e",
                  "confidence": "SuSiE fine-mapped credible set with in-sample LD",
                  "region": "chr11:84981996-86981996",
                  "chromosome": "11",
                  "position": 86175095,
                  "variant": {
                    "id": "11_86175095_G_A",
                    "chromosome": "11",
                    "position": 86175095
                  },
                  "study": {
                    "id": "bossini-castillo_2019_exon_treg_naive_ensg00000073921_18_11_85981989_85982003",
                    "studyType": "eqtl",
                    "traitFromSource": "ENSG00000073921.18_11_85981989_85982003"
                  }
                },
                {
                  "studyLocusId": "153bf0cb89660a7a25f594051216f963",
                  "confidence": "SuSiE fine-mapped credible set with in-sample LD",
                  "region": "chr11:85069882-87069882",
                  "chromosome": "11",
                  "position": 85978969,
                  "variant": {
                    "id": "11_85978969_C_G",
                    "chromosome": "11",
                    "position": 85978969
                  },
                  "study": {
                    "id": "gtex-v10_txrev_stomach_ensg00000073921_grp_2_contained_enst00000526907",
                    "studyType": "tuqtl",
                    "traitFromSource": "ENSG00000073921.grp_2.contained.ENST00000526907"
                  }
                },
                {
                  "studyLocusId": "1555c29459c36d33ac29eadd5e30fd88",
                  "confidence": "SuSiE fine-mapped credible set with in-sample LD",
                  "region": "chr11:84970095-86970095",
                  "chromosome": "11",
                  "position": 85999126,
                  "variant": {
                    "id": "11_85999126_G_A",
                    "chromosome": "11",
                    "position": 85999126
                  },
                  "study": {
                    "id": "gtex-v10_leafcutter_fibroblast_11_85974812_85981129_clu_28334_-",
                    "studyType": "sqtl",
                    "traitFromSource": "11:85974812:85981129:clu_28334_-"
                  }
                },
                {
                  "studyLocusId": "15c9fb16ca766cdfb2d05617a9fbcb1b",
                  "confidence": "SuSiE fine-mapped credible set with in-sample LD",
                  "region": "chr11:85023216-87023216",
                  "chromosome": "11",
                  "position": 86057587,
                  "variant": {
                    "id": "11_86057587_A_ATG",
                    "chromosome": "11",
                    "position": 86057587
                  },
                  "study": {
                    "id": "blueprint_leafcutter_neutrophil_11_86014963_86022367_clu_14185_-",
                    "studyType": "sqtl",
                    "traitFromSource": "11:86014963:86022367:clu_14185_-"
                  }
                },
                {
                  "_truncated": "(Showing 50 of 557 rows)"
                }
              ],
              "total_count": 557,
              "filtered_count": 191
            }
          }
        }
      },
      "SORL1": {
        "symbol": "SORL1",
        "ensembl_id": "ENSG00000137642",
        "program": "ENDOCYTIC_VESICULAR",
        "uffelmann_2026_lead_snp": {
          "gene": "SORL1",
          "program": "ENDOCYTIC_VESICULAR",
          "variant_id": "11:121435587:C:T",
          "rsid": "rs11218343",
          "chr": "11",
          "pos_hg19": 121435587,
          "effect_allele": "T",
          "other_allele": "C",
          "eaf": 0.8818,
          "beta": 0.1336,
          "or": 1.1429355539760195,
          "se": 0.013,
          "z": 10.276923076923078,
          "chisq": 105.6151479289941,
          "p_value": 8.066e-25,
          "neff": 341121.0,
          "n_case": 88000,
          "n_control": 1540910,
          "n_proxy_case": 71804,
          "n_proxy_control": 499089,
          "n_gws_in_window": 50
        },
        "open_targets_l2g": {
          "max_l2g_score": 0.9715,
          "study_id": "GCST90027158",
          "lead_variant_b38": "11_121625107_A_T",
          "rsid": "rs140327834",
          "credible_set_p": 1.5891379117965698e-06
        },
        "gtex_v10_median_tpm": {
          "Brain_Cortex": 29.1492,
          "Brain_Frontal_Cortex_BA9": 37.1399,
          "Brain_Hippocampus": 18.0101,
          "Brain_Cerebellum": 54.8123,
          "Whole_Blood": 120.972,
          "Spleen": 39.2926,
          "Cells_EBV_transformed_lymphocytes": 98.6017
        },
        "smr_and_colocalization": {
          "best_overall_smr": {
            "tissue": "Brain_Cerebellum",
            "n_matched_eqtls": 12,
            "top_smr_rsid": "rs78943445",
            "pos_hg19": 121255779,
            "beta_gwas": 0.0169,
            "p_gwas": 0.02672,
            "nes_eqtl": -0.24145016074180603,
            "p_eqtl": 3.0067026409460805e-05,
            "b_smr": -0.06999,
            "z_smr": -1.9624,
            "t_smr": 3.8512,
            "p_smr": 0.049710824403497174,
            "coloc_pp_h4_cis": 0.0196,
            "coloc_pp_h3_cis": 0.0003,
            "coloc_pp_h4_local_25kb": 0.0195
          },
          "best_brain_smr": {
            "tissue": "Brain_Cerebellum",
            "n_matched_eqtls": 12,
            "top_smr_rsid": "rs78943445",
            "pos_hg19": 121255779,
            "beta_gwas": 0.0169,
            "p_gwas": 0.02672,
            "nes_eqtl": -0.24145016074180603,
            "p_eqtl": 3.0067026409460805e-05,
            "b_smr": -0.06999,
            "z_smr": -1.9624,
            "t_smr": 3.8512,
            "p_smr": 0.049710824403497174,
            "coloc_pp_h4_cis": 0.0196,
            "coloc_pp_h3_cis": 0.0003,
            "coloc_pp_h4_local_25kb": 0.0195
          },
          "best_immune_smr": null,
          "by_tissue": {
            "Brain_Cerebellum": {
              "tissue": "Brain_Cerebellum",
              "n_matched_eqtls": 12,
              "top_smr_rsid": "rs78943445",
              "pos_hg19": 121255779,
              "beta_gwas": 0.0169,
              "p_gwas": 0.02672,
              "nes_eqtl": -0.24145016074180603,
              "p_eqtl": 3.0067026409460805e-05,
              "b_smr": -0.06999,
              "z_smr": -1.9624,
              "t_smr": 3.8512,
              "p_smr": 0.049710824403497174,
              "coloc_pp_h4_cis": 0.0196,
              "coloc_pp_h3_cis": 0.0003,
              "coloc_pp_h4_local_25kb": 0.0195
            }
          }
        },
        "open_targets_druggability": {
          "target": {
            "id": "ENSG00000137642",
            "approvedSymbol": "SORL1",
            "tractability": [
              {
                "modality": "SM",
                "label": "Approved Drug",
                "value": false
              },
              {
                "modality": "SM",
                "label": "Advanced Clinical",
                "value": false
              },
              {
                "modality": "SM",
                "label": "Phase 1 Clinical",
                "value": false
              },
              {
                "modality": "SM",
                "label": "Structure with Ligand",
                "value": false
              },
              {
                "modality": "SM",
                "label": "High-Quality Ligand",
                "value": false
              },
              {
                "modality": "SM",
                "label": "High-Quality Pocket",
                "value": false
              },
              {
                "modality": "SM",
                "label": "Med-Quality Pocket",
                "value": false
              },
              {
                "modality": "SM",
                "label": "Druggable Family",
                "value": false
              },
              {
                "modality": "AB",
                "label": "Approved Drug",
                "value": false
              },
              {
                "modality": "AB",
                "label": "Advanced Clinical",
                "value": false
              },
              {
                "modality": "AB",
                "label": "Phase 1 Clinical",
                "value": false
              },
              {
                "modality": "AB",
                "label": "UniProt loc high conf",
                "value": true
              },
              {
                "modality": "AB",
                "label": "GO CC high conf",
                "value": true
              },
              {
                "modality": "AB",
                "label": "UniProt loc med conf",
                "value": false
              },
              {
                "modality": "AB",
                "label": "UniProt SigP or TMHMM",
                "value": true
              },
              {
                "modality": "AB",
                "label": "GO CC med conf",
                "value": false
              },
              {
                "modality": "AB",
                "label": "Human Protein Atlas loc",
                "value": false
              },
              {
                "modality": "PR",
                "label": "Approved Drug",
                "value": false
              },
              {
                "modality": "PR",
                "label": "Advanced Clinical",
                "value": false
              },
              {
                "modality": "PR",
                "label": "Phase 1 Clinical",
                "value": false
              },
              {
                "modality": "PR",
                "label": "Literature",
                "value": false
              },
              {
                "modality": "PR",
                "label": "UniProt Ubiquitination",
                "value": false
              },
              {
                "modality": "PR",
                "label": "Database Ubiquitination",
                "value": true
              },
              {
                "modality": "PR",
                "label": "Half-life Data",
                "value": true
              },
              {
                "modality": "PR",
                "label": "Small Molecule Binder",
                "value": false
              },
              {
                "modality": "OC",
                "label": "Approved Drug",
                "value": false
              },
              {
                "modality": "OC",
                "label": "Advanced Clinical",
                "value": false
              },
              {
                "modality": "OC",
                "label": "Phase 1 Clinical",
                "value": false
              }
            ],
            "safetyLiabilities": [],
            "geneticConstraint": [
              {
                "constraintType": "syn",
                "exp": 1067.4000244140625,
                "obs": 1031,
                "score": 0.6643900275230408,
                "oe": 0.9659199714660645
              },
              {
                "constraintType": "mis",
                "exp": 2846.10009765625,
                "obs": 2494,
                "score": 2.814500093460083,
                "oe": 0.8762999773025513
              },
              {
                "constraintType": "lof",
                "exp": 273.7200012207031,
                "obs": 127,
                "score": 2.3119000047699956e-09,
                "oe": 0.4639799892902374
              }
            ]
          }
        },
        "open_targets_qtl_coloc_sets": {
          "target": {
            "approvedSymbol": "SORL1",
            "genomicLocation": {
              "chromosome": "11",
              "start": 121451581,
              "end": 121633763
            },
            "credibleSets": {
              "count": 108,
              "rows": [
                {
                  "studyLocusId": "004bee4c33263d05b1633212270dd7c1",
                  "confidence": "SuSiE fine-mapped credible set with in-sample LD",
                  "region": "chr11:120452314-122452314",
                  "chromosome": "11",
                  "position": 121543326,
                  "variant": {
                    "id": "11_121543326_C_T",
                    "chromosome": "11",
                    "position": 121543326
                  },
                  "study": {
                    "id": "gtex-v10_tx_brain_hypothalamus_enst00000532451",
                    "studyType": "eqtl",
                    "traitFromSource": "ENST00000532451"
                  }
                },
                {
                  "studyLocusId": "0202e71ae4832db79b0ee384a240edf6",
                  "confidence": "SuSiE fine-mapped credible set with in-sample LD",
                  "region": "chr11:120452314-122452314",
                  "chromosome": "11",
                  "position": 121546415,
                  "variant": {
                    "id": "11_121546415_G_A",
                    "chromosome": "11",
                    "position": 121546415
                  },
                  "study": {
                    "id": "gtex-v10_txrev_brain_anterior_cingulate_cortex_ensg00000137642_grp_1_contained_enst00000532451",
                    "studyType": "tuqtl",
                    "traitFromSource": "ENSG00000137642.grp_1.contained.ENST00000532451"
                  }
                },
                {
                  "studyLocusId": "071b4a30be20e2bed513b6b2fee7caac",
                  "confidence": "SuSiE fine-mapped credible set with in-sample LD",
                  "region": "chr11:120452314-122452314",
                  "chromosome": "11",
                  "position": 121637924,
                  "variant": {
                    "id": "11_121637924_A_G",
                    "chromosome": "11",
                    "position": 121637924
                  },
                  "study": {
                    "id": "blueprint_txrev_t-cell_ensg00000137642_grp_1_downstream_enst00000530365",
                    "studyType": "tuqtl",
                    "traitFromSource": "ENSG00000137642.grp_1.downstream.ENST00000530365"
                  }
                },
                {
                  "studyLocusId": "087d67e487767517a951dbcfd1accf5f",
                  "confidence": "SuSiE fine-mapped credible set with in-sample LD",
                  "region": "chr11:120546943-122546943",
                  "chromosome": "11",
                  "position": 121542744,
                  "variant": {
                    "id": "11_121542744_G_A",
                    "chromosome": "11",
                    "position": 121542744
                  },
                  "study": {
                    "id": "gtex-v10_exon_brain_cerebellar_hemisphere_ensg00000137642_13_11_121546863_121547024",
                    "studyType": "eqtl",
                    "traitFromSource": "ENSG00000137642.13_11_121546863_121547024"
                  }
                },
                {
                  "studyLocusId": "08ff183d81e6ecc4b99adca1689be395",
                  "confidence": "SuSiE fine-mapped credible set with in-sample LD",
                  "region": "chr11:120452314-122452314",
                  "chromosome": "11",
                  "position": 121545682,
                  "variant": {
                    "id": "11_121545682_A_G",
                    "chromosome": "11",
                    "position": 121545682
                  },
                  "study": {
                    "id": "rosmap_txrev_brain_naive_ensg00000137642_grp_1_contained_enst00000532451",
                    "studyType": "tuqtl",
                    "traitFromSource": "ENSG00000137642.grp_1.contained.ENST00000532451"
                  }
                },
                {
                  "studyLocusId": "09ba26e66b84b7d4f7a876107bb56777",
                  "confidence": "SuSiE fine-mapped credible set with in-sample LD",
                  "region": "chr11:120452314-122452314",
                  "chromosome": "11",
                  "position": 121543767,
                  "variant": {
                    "id": "11_121543767_G_T",
                    "chromosome": "11",
                    "position": 121543767
                  },
                  "study": {
                    "id": "gtex-v10_tx_blood_enst00000532451",
                    "studyType": "eqtl",
                    "traitFromSource": "ENST00000532451"
                  }
                },
                {
                  "studyLocusId": "101dbd8e4c1eb20c3976f39dda1f5c22",
                  "confidence": "SuSiE fine-mapped credible set with in-sample LD",
                  "region": "chr11:120605176-122605176",
                  "chromosome": "11",
                  "position": 121365992,
                  "variant": {
                    "id": "11_121365992_A_G",
                    "chromosome": "11",
                    "position": 121365992
                  },
                  "study": {
                    "id": "OTAR3087_MAGE_exon_LCL_ENSG00000137642.13_11_121605113_121605239",
                    "studyType": "eqtl",
                    "traitFromSource": "ENSG00000137642.13_11_121605113_121605239"
                  }
                },
                {
                  "studyLocusId": "162845a7b1405f7b69f8734f7fa6c91d",
                  "confidence": "SuSiE fine-mapped credible set with in-sample LD",
                  "region": "chr11:120452314-122452314",
                  "chromosome": "11",
                  "position": 121545478,
                  "variant": {
                    "id": "11_121545478_A_C",
                    "chromosome": "11",
                    "position": 121545478
                  },
                  "study": {
                    "id": "gtex-v10_majiq_blood_ensg00000137642_t_121543548-121543726_121535445-121543547",
                    "studyType": "sqtl",
                    "traitFromSource": "ENSG00000137642:t:121543548-121543726:121535445-121543547"
                  }
                },
                {
                  "studyLocusId": "16c8c62229a383f4325926319fad5444",
                  "confidence": "SuSiE fine-mapped credible set with in-sample LD",
                  "region": "chr11:120452314-122452314",
                  "chromosome": "11",
                  "position": 121572328,
                  "variant": {
                    "id": "11_121572328_G_A",
                    "chromosome": "11",
                    "position": 121572328
                  },
                  "study": {
                    "id": "gtex-v10_majiq_blood_ensg00000137642_t_121570157-121570270_121568906-121570156",
                    "studyType": "sqtl",
                    "traitFromSource": "ENSG00000137642:t:121570157-121570270:121568906-121570156"
                  }
                },
                {
                  "studyLocusId": "1b250ab45e0d8fcff06445c3a60ce486",
                  "confidence": "SuSiE fine-mapped credible set with in-sample LD",
                  "region": "chr11:120566784-122566784",
                  "chromosome": "11",
                  "position": 121566862,
                  "variant": {
                    "id": "11_121566862_A_G",
                    "chromosome": "11",
                    "position": 121566862
                  },
                  "study": {
                    "id": "gtex-v10_exon_lcl_ensg00000137642_13_11_121566725_121566843",
                    "studyType": "eqtl",
                    "traitFromSource": "ENSG00000137642.13_11_121566725_121566843"
                  }
                },
                {
                  "studyLocusId": "1bc21b36c592e88652e960bbb47c06c5",
                  "confidence": "SuSiE fine-mapped credible set with in-sample LD",
                  "region": "chr11:120452314-122452314",
                  "chromosome": "11",
                  "position": 121543326,
                  "variant": {
                    "id": "11_121543326_C_T",
                    "chromosome": "11",
                    "position": 121543326
                  },
                  "study": {
                    "id": "gtex-v10_tx_brain_anterior_cingulate_cortex_enst00000532451",
                    "studyType": "eqtl",
                    "traitFromSource": "ENST00000532451"
                  }
                },
                {
                  "studyLocusId": "1eadb057b5eee0592fadcee4d0154741",
                  "confidence": "SuSiE fine-mapped credible set with in-sample LD",
                  "region": "chr11:120546943-122546943",
                  "chromosome": "11",
                  "position": 121543326,
                  "variant": {
                    "id": "11_121543326_C_T",
                    "chromosome": "11",
                    "position": 121543326
                  },
                  "study": {
                    "id": "gtex-v10_exon_blood_ensg00000137642_13_11_121546863_121547024",
                    "studyType": "eqtl",
                    "traitFromSource": "ENSG00000137642.13_11_121546863_121547024"
                  }
                },
                {
                  "studyLocusId": "20091a78d1004213303c843dd381ee7b",
                  "confidence": "SuSiE fine-mapped credible set with in-sample LD",
                  "region": "chr11:120452314-122452314",
                  "chromosome": "11",
                  "position": 121420426,
                  "variant": {
                    "id": "11_121420426_T_A",
                    "chromosome": "11",
                    "position": 121420426
                  },
                  "study": {
                    "id": "gtex-v10_ge_esophagus_mucosa_ensg00000137642",
                    "studyType": "eqtl",
                    "traitFromSource": "ENSG00000137642"
                  }
                },
                {
                  "studyLocusId": "20f7e70d77b7ade7febcf2ba81f4ceff",
                  "confidence": "SuSiE fine-mapped credible set with in-sample LD",
                  "region": "chr11:120546943-122546943",
                  "chromosome": "11",
                  "position": 121542812,
                  "variant": {
                    "id": "11_121542812_A_AATTAT",
                    "chromosome": "11",
                    "position": 121542812
                  },
                  "study": {
                    "id": "brainseq_exon_brain_ensg00000137642_13_11_121546863_121547024",
                    "studyType": "eqtl",
                    "traitFromSource": "ENSG00000137642.13_11_121546863_121547024"
                  }
                },
                {
                  "studyLocusId": "225a4bcbe4faa99fedd907d546b1cdfb",
                  "confidence": "SuSiE fine-mapped credible set with in-sample LD",
                  "region": "chr11:120452314-122452314",
                  "chromosome": "11",
                  "position": 121457150,
                  "variant": {
                    "id": "11_121457150_G_A",
                    "chromosome": "11",
                    "position": 121457150
                  },
                  "study": {
                    "id": "gtex-v10_ge_thyroid_ensg00000137642",
                    "studyType": "eqtl",
                    "traitFromSource": "ENSG00000137642"
                  }
                },
                {
                  "studyLocusId": "2298d22850527de55af0555ac98847fa",
                  "confidence": "SuSiE fine-mapped credible set with in-sample LD",
                  "region": "chr11:120570677-122570677",
                  "chromosome": "11",
                  "position": 121570194,
                  "variant": {
                    "id": "11_121570194_C_T",
                    "chromosome": "11",
                    "position": 121570194
                  },
                  "study": {
                    "id": "OTAR3087_MAGE_leafcutter_LCL_11:121567113:121574241:clu_48384_+",
                    "studyType": "sqtl",
                    "traitFromSource": "11:121567113:121574241:clu_48384_+"
                  }
                },
                {
                  "studyLocusId": "29537577cdf431af8d7fdd8e28ef890d",
                  "confidence": "SuSiE fine-mapped credible set with in-sample LD",
                  "region": "chr11:120452314-122452314",
                  "chromosome": "11",
                  "position": 121522503,
                  "variant": {
                    "id": "11_121522503_C_G",
                    "chromosome": "11",
                    "position": 121522503
                  },
                  "study": {
                    "id": "gtex-v10_txrev_blood_ensg00000137642_grp_1_contained_enst00000532451",
                    "studyType": "tuqtl",
                    "traitFromSource": "ENSG00000137642.grp_1.contained.ENST00000532451"
                  }
                },
                {
                  "studyLocusId": "2a912722da98464c747dde16989b7ebd",
                  "confidence": "SuSiE fine-mapped credible set with in-sample LD",
                  "region": "chr11:120546943-122546943",
                  "chromosome": "11",
                  "position": 121501697,
                  "variant": {
                    "id": "11_121501697_C_T",
                    "chromosome": "11",
                    "position": 121501697
                  },
                  "study": {
                    "id": "gtex-v10_exon_brain_hypothalamus_ensg00000137642_13_11_121546863_121547024",
                    "studyType": "eqtl",
                    "traitFromSource": "ENSG00000137642.13_11_121546863_121547024"
                  }
                },
                {
                  "studyLocusId": "2d0dcd36b4419bea4d090a370079e86b",
                  "confidence": "SuSiE fine-mapped credible set with in-sample LD",
                  "region": "chr11:120452314-122452314",
                  "chromosome": "11",
                  "position": 121566862,
                  "variant": {
                    "id": "11_121566862_A_G",
                    "chromosome": "11",
                    "position": 121566862
                  },
                  "study": {
                    "id": "gtex-v10_majiq_blood_ensg00000137642_t_121566940-121567113_121566843-121566940",
                    "studyType": "sqtl",
                    "traitFromSource": "ENSG00000137642:t:121566940-121567113:121566843-121566940"
                  }
                },
                {
                  "studyLocusId": "2d6c65c7f276b0f50764b6fc1c3d2e59",
                  "confidence": "SuSiE fine-mapped credible set with in-sample LD",
                  "region": "chr11:120452314-122452314",
                  "chromosome": "11",
                  "position": 121494981,
                  "variant": {
                    "id": "11_121494981_T_C",
                    "chromosome": "11",
                    "position": 121494981
                  },
                  "study": {
                    "id": "gtex-v10_tx_pituitary_enst00000532451",
                    "studyType": "eqtl",
                    "traitFromSource": "ENST00000532451"
                  }
                },
                {
                  "studyLocusId": "31361bef3963e2d9995e7a38516b6511",
                  "confidence": "SuSiE fine-mapped credible set with in-sample LD",
                  "region": "chr11:120452314-122452314",
                  "chromosome": "11",
                  "position": 121543326,
                  "variant": {
                    "id": "11_121543326_C_T",
                    "chromosome": "11",
                    "position": 121543326
                  },
                  "study": {
                    "id": "gtex-v10_txrev_brain_anterior_cingulate_cortex_ensg00000137642_grp_1_contained_enst00000532451",
                    "studyType": "tuqtl",
                    "traitFromSource": "ENSG00000137642.grp_1.contained.ENST00000532451"
                  }
                },
                {
                  "studyLocusId": "32b3d20969f5d2920188adefa0c1fdf8",
                  "confidence": "SuSiE fine-mapped credible set with in-sample LD",
                  "region": "chr11:120546943-122546943",
                  "chromosome": "11",
                  "position": 121541210,
                  "variant": {
                    "id": "11_121541210_T_TTG",
                    "chromosome": "11",
                    "position": 121541210
                  },
                  "study": {
                    "id": "rosmap_exon_brain_naive_ensg00000137642_13_11_121546863_121547024",
                    "studyType": "eqtl",
                    "traitFromSource": "ENSG00000137642.13_11_121546863_121547024"
                  }
                },
                {
                  "studyLocusId": "3872e71ab78720ebbacfc48197eaeabb",
                  "confidence": "SuSiE fine-mapped credible set with in-sample LD",
                  "region": "chr11:120452314-122452314",
                  "chromosome": "11",
                  "position": 121543326,
                  "variant": {
                    "id": "11_121543326_C_T",
                    "chromosome": "11",
                    "position": 121543326
                  },
                  "study": {
                    "id": "gtex-v10_majiq_blood_ensg00000137642_t_121549960-121550088_121547025-121549959",
                    "studyType": "sqtl",
                    "traitFromSource": "ENSG00000137642:t:121549960-121550088:121547025-121549959"
                  }
                },
                {
                  "studyLocusId": "3ba69ed8ea66b3297fbba55c9ff18a96",
                  "confidence": "SuSiE fine-mapped credible set with in-sample LD",
                  "region": "chr11:120452314-122452314",
                  "chromosome": "11",
                  "position": 121544070,
                  "variant": {
                    "id": "11_121544070_G_C",
                    "chromosome": "11",
                    "position": 121544070
                  },
                  "study": {
                    "id": "rosmap_tx_brain_naive_enst00000532451",
                    "studyType": "eqtl",
                    "traitFromSource": "ENST00000532451"
                  }
                },
                {
                  "studyLocusId": "3fa4224417a41cb6ef149e6e2bf860fa",
                  "confidence": "SuSiE fine-mapped credible set with in-sample LD",
                  "region": "chr11:120452314-122452314",
                  "chromosome": "11",
                  "position": 121566862,
                  "variant": {
                    "id": "11_121566862_A_G",
                    "chromosome": "11",
                    "position": 121566862
                  },
                  "study": {
                    "id": "gtex-v10_majiq_blood_ensg00000137642_s_121559519-121559657_121559657-121566670",
                    "studyType": "sqtl",
                    "traitFromSource": "ENSG00000137642:s:121559519-121559657:121559657-121566670"
                  }
                },
                {
                  "studyLocusId": "400b1a0c93bbfa800a43cde0e09ed4d4",
                  "confidence": "SuSiE fine-mapped credible set with in-sample LD",
                  "region": "chr11:120452314-122452314",
                  "chromosome": "11",
                  "position": 121632036,
                  "variant": {
                    "id": "11_121632036_C_G",
                    "chromosome": "11",
                    "position": 121632036
                  },
                  "study": {
                    "id": "blueprint_txrev_neutrophil_ensg00000137642_grp_1_downstream_enst00000530365",
                    "studyType": "tuqtl",
                    "traitFromSource": "ENSG00000137642.grp_1.downstream.ENST00000530365"
                  }
                },
                {
                  "studyLocusId": "40294cc0bebeb5761118217cb9f01da0",
                  "confidence": "SuSiE fine-mapped credible set with in-sample LD",
                  "region": "chr11:120452314-122452314",
                  "chromosome": "11",
                  "position": 121543326,
                  "variant": {
                    "id": "11_121543326_C_T",
                    "chromosome": "11",
                    "position": 121543326
                  },
                  "study": {
                    "id": "gtex-v10_tx_blood_enst00000532451",
                    "studyType": "eqtl",
                    "traitFromSource": "ENST00000532451"
                  }
                },
                {
                  "studyLocusId": "40ad7beb21a15ee993ed07afd8201061",
                  "confidence": "SuSiE fine-mapped credible set with in-sample LD",
                  "region": "chr11:120452314-122452314",
                  "chromosome": "11",
                  "position": 121368596,
                  "variant": {
                    "id": "11_121368596_G_A",
                    "chromosome": "11",
                    "position": 121368596
                  },
                  "study": {
                    "id": "gtex-v10_ge_lcl_ensg00000137642",
                    "studyType": "eqtl",
                    "traitFromSource": "ENSG00000137642"
                  }
                },
                {
                  "studyLocusId": "4328e24e538e4b75e8f2a173534de991",
                  "confidence": "SuSiE fine-mapped credible set with in-sample LD",
                  "region": "chr11:120452314-122452314",
                  "chromosome": "11",
                  "position": 121543326,
                  "variant": {
                    "id": "11_121543326_C_T",
                    "chromosome": "11",
                    "position": 121543326
                  },
                  "study": {
                    "id": "gtex-v10_tx_brain_cerebellar_hemisphere_enst00000532451",
                    "studyType": "eqtl",
                    "traitFromSource": "ENST00000532451"
                  }
                },
                {
                  "studyLocusId": "44cab6e12bbaf756876c44d5c67082b3",
                  "confidence": "SuSiE fine-mapped credible set with in-sample LD",
                  "region": "chr11:120546943-122546943",
                  "chromosome": "11",
                  "position": 121616105,
                  "variant": {
                    "id": "11_121616105_A_G",
                    "chromosome": "11",
                    "position": 121616105
                  },
                  "study": {
                    "id": "gtex-v10_exon_lung_ensg00000137642_13_11_121546863_121547024",
                    "studyType": "eqtl",
                    "traitFromSource": "ENSG00000137642.13_11_121546863_121547024"
                  }
                },
                {
                  "studyLocusId": "4655e3ddf17701de01c2842819a45ff8",
                  "confidence": "SuSiE fine-mapped credible set with in-sample LD",
                  "region": "chr11:120546943-122546943",
                  "chromosome": "11",
                  "position": 121543326,
                  "variant": {
                    "id": "11_121543326_C_T",
                    "chromosome": "11",
                    "position": 121543326
                  },
                  "study": {
                    "id": "gtex-v10_exon_pituitary_ensg00000137642_13_11_121546863_121547024",
                    "studyType": "eqtl",
                    "traitFromSource": "ENSG00000137642.13_11_121546863_121547024"
                  }
                },
                {
                  "studyLocusId": "482627a6c620ee7b2f12339a9bc3a7d1",
                  "confidence": "SuSiE fine-mapped credible set with in-sample LD",
                  "region": "chr11:120452314-122452314",
                  "chromosome": "11",
                  "position": 121543326,
                  "variant": {
                    "id": "11_121543326_C_T",
                    "chromosome": "11",
                    "position": 121543326
                  },
                  "study": {
                    "id": "gtex-v10_majiq_blood_ensg00000137642_s_121545243-121545429_121545430-121546862",
                    "studyType": "sqtl",
                    "traitFromSource": "ENSG00000137642:s:121545243-121545429:121545430-121546862"
                  }
                },
                {
                  "studyLocusId": "4bbeda5288fcd78d6e853aa8e8b9a29b",
                  "confidence": "SuSiE fine-mapped credible set with in-sample LD",
                  "region": "chr11:120546943-122546943",
                  "chromosome": "11",
                  "position": 121543326,
                  "variant": {
                    "id": "11_121543326_C_T",
                    "chromosome": "11",
                    "position": 121543326
                  },
                  "study": {
                    "id": "lepik_2017_exon_blood_ensg00000137642_13_11_121546863_121547024",
                    "studyType": "eqtl",
                    "traitFromSource": "ENSG00000137642.13_11_121546863_121547024"
                  }
                },
                {
                  "studyLocusId": "4e1eea530357091857248d011f870352",
                  "confidence": "SuSiE fine-mapped credible set with in-sample LD",
                  "region": "chr11:120452314-122452314",
                  "chromosome": "11",
                  "position": 121573528,
                  "variant": {
                    "id": "11_121573528_G_A",
                    "chromosome": "11",
                    "position": 121573528
                  },
                  "study": {
                    "id": "quach_2016_ge_monocyte_r848_ensg00000137642",
                    "studyType": "eqtl",
                    "traitFromSource": "ENSG00000137642"
                  }
                },
                {
                  "studyLocusId": "500df10885be3970901fb3890ea13db9",
                  "confidence": "SuSiE fine-mapped credible set with in-sample LD",
                  "region": "chr11:120452314-122452314",
                  "chromosome": "11",
                  "position": 121480287,
                  "variant": {
                    "id": "11_121480287_A_G",
                    "chromosome": "11",
                    "position": 121480287
                  },
                  "study": {
                    "id": "gtex-v10_tx_brain_nucleus_accumbens_enst00000532451",
                    "studyType": "eqtl",
                    "traitFromSource": "ENST00000532451"
                  }
                },
                {
                  "studyLocusId": "501b77d0a6001fa731ae83ddf0a86dd7",
                  "confidence": "SuSiE fine-mapped credible set with in-sample LD",
                  "region": "chr11:120452314-122452314",
                  "chromosome": "11",
                  "position": 121367614,
                  "variant": {
                    "id": "11_121367614_G_T",
                    "chromosome": "11",
                    "position": 121367614
                  },
                  "study": {
                    "id": "twinsuk_ge_lcl_ensg00000137642",
                    "studyType": "eqtl",
                    "traitFromSource": "ENSG00000137642"
                  }
                },
                {
                  "studyLocusId": "5574921beb37f19dbc73dd9b68527de7",
                  "confidence": "SuSiE fine-mapped credible set with in-sample LD",
                  "region": "chr11:120452314-122452314",
                  "chromosome": "11",
                  "position": 121550735,
                  "variant": {
                    "id": "11_121550735_C_T",
                    "chromosome": "11",
                    "position": 121550735
                  },
                  "study": {
                    "id": "gtex-v10_tx_blood_enst00000532451",
                    "studyType": "eqtl",
                    "traitFromSource": "ENST00000532451"
                  }
                },
                {
                  "studyLocusId": "5655fc1d2329be38b2e4ded7f957bea5",
                  "confidence": "SuSiE fine-mapped credible set with in-sample LD",
                  "region": "chr11:120452314-122452314",
                  "chromosome": "11",
                  "position": 121543326,
                  "variant": {
                    "id": "11_121543326_C_T",
                    "chromosome": "11",
                    "position": 121543326
                  },
                  "study": {
                    "id": "gtex-v10_tx_brain_frontal_cortex_enst00000532451",
                    "studyType": "eqtl",
                    "traitFromSource": "ENST00000532451"
                  }
                },
                {
                  "studyLocusId": "5d3d893bd8e6e1a08c52dc77e7cf0e15",
                  "confidence": "SuSiE fine-mapped credible set with in-sample LD",
                  "region": "chr11:120452314-122452314",
                  "chromosome": "11",
                  "position": 121628627,
                  "variant": {
                    "id": "11_121628627_G_A",
                    "chromosome": "11",
                    "position": 121628627
                  },
                  "study": {
                    "id": "gtex-v10_txrev_skin_sun_exposed_ensg00000137642_grp_1_downstream_enst00000530365",
                    "studyType": "tuqtl",
                    "traitFromSource": "ENSG00000137642.grp_1.downstream.ENST00000530365"
                  }
                },
                {
                  "studyLocusId": "5dfd44414cf58e7019c2096fbc2041d5",
                  "confidence": "SuSiE fine-mapped credible set with in-sample LD",
                  "region": "chr11:120452314-122452314",
                  "chromosome": "11",
                  "position": 121566862,
                  "variant": {
                    "id": "11_121566862_A_G",
                    "chromosome": "11",
                    "position": 121566862
                  },
                  "study": {
                    "id": "gtex-v10_majiq_lcl_ensg00000137642_t_121566940-121567113_121566843-121566940",
                    "studyType": "sqtl",
                    "traitFromSource": "ENSG00000137642:t:121566940-121567113:121566843-121566940"
                  }
                },
                {
                  "studyLocusId": "5f3ccbb38a1e6982164f25052bc9058e",
                  "confidence": "SuSiE fine-mapped credible set with in-sample LD",
                  "region": "chr11:120546943-122546943",
                  "chromosome": "11",
                  "position": 121526011,
                  "variant": {
                    "id": "11_121526011_G_A",
                    "chromosome": "11",
                    "position": 121526011
                  },
                  "study": {
                    "id": "gtex-v10_exon_blood_ensg00000137642_13_11_121546863_121547024",
                    "studyType": "eqtl",
                    "traitFromSource": "ENSG00000137642.13_11_121546863_121547024"
                  }
                },
                {
                  "studyLocusId": "615591e3f5c1a10d871bb7e4c3ff73c6",
                  "confidence": "SuSiE fine-mapped credible set with in-sample LD",
                  "region": "chr11:120452314-122452314",
                  "chromosome": "11",
                  "position": 121527197,
                  "variant": {
                    "id": "11_121527197_A_AT",
                    "chromosome": "11",
                    "position": 121527197
                  },
                  "study": {
                    "id": "brainseq_txrev_brain_ensg00000137642_grp_1_contained_enst00000532451",
                    "studyType": "tuqtl",
                    "traitFromSource": "ENSG00000137642.grp_1.contained.ENST00000532451"
                  }
                },
                {
                  "studyLocusId": "63d2002af3816ae02c7a5e600ee34498",
                  "confidence": "SuSiE fine-mapped credible set with in-sample LD",
                  "region": "chr11:120566784-122566784",
                  "chromosome": "11",
                  "position": 121566862,
                  "variant": {
                    "id": "11_121566862_A_G",
                    "chromosome": "11",
                    "position": 121566862
                  },
                  "study": {
                    "id": "blueprint_exon_t-cell_ensg00000137642_13_11_121566725_121566843",
                    "studyType": "eqtl",
                    "traitFromSource": "ENSG00000137642.13_11_121566725_121566843"
                  }
                },
                {
                  "studyLocusId": "63daae144face0ec90f4e095692a4d50",
                  "confidence": "SuSiE fine-mapped credible set with in-sample LD",
                  "region": "chr11:120566784-122566784",
                  "chromosome": "11",
                  "position": 121564761,
                  "variant": {
                    "id": "11_121564761_G_A",
                    "chromosome": "11",
                    "position": 121564761
                  },
                  "study": {
                    "id": "blueprint_exon_monocyte_ensg00000137642_13_11_121566725_121566843",
                    "studyType": "eqtl",
                    "traitFromSource": "ENSG00000137642.13_11_121566725_121566843"
                  }
                },
                {
                  "studyLocusId": "659c3840daf6cebfcad51b1606259f66",
                  "confidence": "SuSiE fine-mapped credible set with in-sample LD",
                  "region": "chr11:120452314-122452314",
                  "chromosome": "11",
                  "position": 121459793,
                  "variant": {
                    "id": "11_121459793_T_C",
                    "chromosome": "11",
                    "position": 121459793
                  },
                  "study": {
                    "id": "gtex-v10_ge_esophagus_muscularis_ensg00000137642",
                    "studyType": "eqtl",
                    "traitFromSource": "ENSG00000137642"
                  }
                },
                {
                  "studyLocusId": "66a7ad19e0fe31736fcd6f3bfdb879a1",
                  "confidence": "SuSiE fine-mapped credible set with in-sample LD",
                  "region": "chr11:120452314-122452314",
                  "chromosome": "11",
                  "position": 121527197,
                  "variant": {
                    "id": "11_121527197_A_AT",
                    "chromosome": "11",
                    "position": 121527197
                  },
                  "study": {
                    "id": "brainseq_tx_brain_enst00000532451",
                    "studyType": "eqtl",
                    "traitFromSource": "ENST00000532451"
                  }
                },
                {
                  "studyLocusId": "6728e0b75c487d9386f9b063b1a49aa3",
                  "confidence": "SuSiE fine-mapped credible set with in-sample LD",
                  "region": "chr11:120452314-122452314",
                  "chromosome": "11",
                  "position": 121620616,
                  "variant": {
                    "id": "11_121620616_G_C",
                    "chromosome": "11",
                    "position": 121620616
                  },
                  "study": {
                    "id": "gtex-v10_majiq_blood_ensg00000137642_s_121619753-121619917_121619918-121621063",
                    "studyType": "sqtl",
                    "traitFromSource": "ENSG00000137642:s:121619753-121619917:121619918-121621063"
                  }
                },
                {
                  "studyLocusId": "72bd3c5d065cc09a0c64c5f4bf732079",
                  "confidence": "SuSiE fine-mapped credible set with in-sample LD",
                  "region": "chr11:120546943-122546943",
                  "chromosome": "11",
                  "position": 121544070,
                  "variant": {
                    "id": "11_121544070_G_C",
                    "chromosome": "11",
                    "position": 121544070
                  },
                  "study": {
                    "id": "gtex-v10_exon_brain_cerebellum_ensg00000137642_13_11_121546863_121547024",
                    "studyType": "eqtl",
                    "traitFromSource": "ENSG00000137642.13_11_121546863_121547024"
                  }
                },
                {
                  "studyLocusId": "7673fe05b21c75038f803bc340e21ee4",
                  "confidence": "SuSiE fine-mapped credible set with in-sample LD",
                  "region": "chr11:120452314-122452314",
                  "chromosome": "11",
                  "position": 121572328,
                  "variant": {
                    "id": "11_121572328_G_A",
                    "chromosome": "11",
                    "position": 121572328
                  },
                  "study": {
                    "id": "gtex-v10_majiq_blood_ensg00000137642_s_121566940-121567113_121567113-121570157",
                    "studyType": "sqtl",
                    "traitFromSource": "ENSG00000137642:s:121566940-121567113:121567113-121570157"
                  }
                },
                {
                  "studyLocusId": "76c31e46cbad75711111f8ce814a75f2",
                  "confidence": "SuSiE fine-mapped credible set with in-sample LD",
                  "region": "chr11:120452314-122452314",
                  "chromosome": "11",
                  "position": 121486541,
                  "variant": {
                    "id": "11_121486541_A_G",
                    "chromosome": "11",
                    "position": 121486541
                  },
                  "study": {
                    "id": "gtex-v10_ge_muscle_ensg00000137642",
                    "studyType": "eqtl",
                    "traitFromSource": "ENSG00000137642"
                  }
                },
                {
                  "_truncated": "(Showing 50 of 108 rows)"
                }
              ],
              "total_count": 108,
              "filtered_count": 105
            }
          }
        }
      },
      "MEF2C": {
        "symbol": "MEF2C",
        "ensembl_id": "ENSG00000081189",
        "program": "SYNAPTIC_CALCIUM",
        "uffelmann_2026_lead_snp": {
          "gene": "MEF2C",
          "program": "SYNAPTIC_CALCIUM",
          "variant_id": "5:88237801:A:T",
          "rsid": "rs301728",
          "chr": "5",
          "pos_hg19": 88237801,
          "effect_allele": "A",
          "other_allele": "T",
          "eaf": 0.9563,
          "beta": -0.0359,
          "or": 0.9647367623358336,
          "se": 0.0138,
          "z": -2.601449275362319,
          "chisq": 6.7675383322831335,
          "p_value": 0.009178,
          "neff": 351304.0,
          "n_case": 90344,
          "n_control": 1498300,
          "n_proxy_case": 61670,
          "n_proxy_control": 443272,
          "n_gws_in_window": 0
        },
        "open_targets_l2g": {
          "max_l2g_score": null,
          "study_id": null,
          "lead_variant_b38": null,
          "rsid": null,
          "credible_set_p": null
        },
        "gtex_v10_median_tpm": {
          "Brain_Cortex": 37.2396,
          "Brain_Frontal_Cortex_BA9": 59.9522,
          "Brain_Hippocampus": 5.0598,
          "Brain_Cerebellum": 4.31654,
          "Whole_Blood": 2.05174,
          "Spleen": 16.0537,
          "Cells_EBV_transformed_lymphocytes": 58.7494
        },
        "smr_and_colocalization": {
          "best_overall_smr": {
            "tissue": "Brain_Cerebellum",
            "n_matched_eqtls": 75,
            "top_smr_rsid": "rs254778",
            "pos_hg19": 88009593,
            "beta_gwas": 0.0114,
            "p_gwas": 0.03949,
            "nes_eqtl": 0.23266515135765076,
            "p_eqtl": 0.00018345032802136825,
            "b_smr": 0.049,
            "z_smr": 1.813,
            "t_smr": 3.287,
            "p_smr": 0.06982923615001578,
            "coloc_pp_h4_cis": 0.0125,
            "coloc_pp_h3_cis": 0.0014,
            "coloc_pp_h4_local_25kb": 0.0062
          },
          "best_brain_smr": {
            "tissue": "Brain_Cerebellum",
            "n_matched_eqtls": 75,
            "top_smr_rsid": "rs254778",
            "pos_hg19": 88009593,
            "beta_gwas": 0.0114,
            "p_gwas": 0.03949,
            "nes_eqtl": 0.23266515135765076,
            "p_eqtl": 0.00018345032802136825,
            "b_smr": 0.049,
            "z_smr": 1.813,
            "t_smr": 3.287,
            "p_smr": 0.06982923615001578,
            "coloc_pp_h4_cis": 0.0125,
            "coloc_pp_h3_cis": 0.0014,
            "coloc_pp_h4_local_25kb": 0.0062
          },
          "best_immune_smr": {
            "tissue": "Whole_Blood",
            "n_matched_eqtls": 4,
            "top_smr_rsid": "rs10044342",
            "pos_hg19": 88178683,
            "beta_gwas": 0.0131,
            "p_gwas": 0.0606,
            "nes_eqtl": -0.09919509291648865,
            "p_eqtl": 9.390020627537695e-05,
            "b_smr": -0.13206,
            "z_smr": -1.6877,
            "t_smr": 2.8483,
            "p_smr": 0.09146804046552999,
            "coloc_pp_h4_cis": 0.0046,
            "coloc_pp_h3_cis": 0.0,
            "coloc_pp_h4_local_25kb": 0.0027
          },
          "by_tissue": {
            "Whole_Blood": {
              "tissue": "Whole_Blood",
              "n_matched_eqtls": 4,
              "top_smr_rsid": "rs10044342",
              "pos_hg19": 88178683,
              "beta_gwas": 0.0131,
              "p_gwas": 0.0606,
              "nes_eqtl": -0.09919509291648865,
              "p_eqtl": 9.390020627537695e-05,
              "b_smr": -0.13206,
              "z_smr": -1.6877,
              "t_smr": 2.8483,
              "p_smr": 0.09146804046552999,
              "coloc_pp_h4_cis": 0.0046,
              "coloc_pp_h3_cis": 0.0,
              "coloc_pp_h4_local_25kb": 0.0027
            },
            "Brain_Cerebellum": {
              "tissue": "Brain_Cerebellum",
              "n_matched_eqtls": 75,
              "top_smr_rsid": "rs254778",
              "pos_hg19": 88009593,
              "beta_gwas": 0.0114,
              "p_gwas": 0.03949,
              "nes_eqtl": 0.23266515135765076,
              "p_eqtl": 0.00018345032802136825,
              "b_smr": 0.049,
              "z_smr": 1.813,
              "t_smr": 3.287,
              "p_smr": 0.06982923615001578,
              "coloc_pp_h4_cis": 0.0125,
              "coloc_pp_h3_cis": 0.0014,
              "coloc_pp_h4_local_25kb": 0.0062
            }
          }
        },
        "open_targets_druggability": {
          "target": {
            "id": "ENSG00000081189",
            "approvedSymbol": "MEF2C",
            "tractability": [
              {
                "modality": "SM",
                "label": "Approved Drug",
                "value": false
              },
              {
                "modality": "SM",
                "label": "Advanced Clinical",
                "value": false
              },
              {
                "modality": "SM",
                "label": "Phase 1 Clinical",
                "value": false
              },
              {
                "modality": "SM",
                "label": "Structure with Ligand",
                "value": false
              },
              {
                "modality": "SM",
                "label": "High-Quality Ligand",
                "value": false
              },
              {
                "modality": "SM",
                "label": "High-Quality Pocket",
                "value": false
              },
              {
                "modality": "SM",
                "label": "Med-Quality Pocket",
                "value": false
              },
              {
                "modality": "SM",
                "label": "Druggable Family",
                "value": false
              },
              {
                "modality": "AB",
                "label": "Approved Drug",
                "value": false
              },
              {
                "modality": "AB",
                "label": "Advanced Clinical",
                "value": false
              },
              {
                "modality": "AB",
                "label": "Phase 1 Clinical",
                "value": false
              },
              {
                "modality": "AB",
                "label": "UniProt loc high conf",
                "value": false
              },
              {
                "modality": "AB",
                "label": "GO CC high conf",
                "value": false
              },
              {
                "modality": "AB",
                "label": "UniProt loc med conf",
                "value": false
              },
              {
                "modality": "AB",
                "label": "UniProt SigP or TMHMM",
                "value": false
              },
              {
                "modality": "AB",
                "label": "GO CC med conf",
                "value": false
              },
              {
                "modality": "AB",
                "label": "Human Protein Atlas loc",
                "value": false
              },
              {
                "modality": "PR",
                "label": "Approved Drug",
                "value": false
              },
              {
                "modality": "PR",
                "label": "Advanced Clinical",
                "value": false
              },
              {
                "modality": "PR",
                "label": "Phase 1 Clinical",
                "value": false
              },
              {
                "modality": "PR",
                "label": "Literature",
                "value": false
              },
              {
                "modality": "PR",
                "label": "UniProt Ubiquitination",
                "value": true
              },
              {
                "modality": "PR",
                "label": "Database Ubiquitination",
                "value": true
              },
              {
                "modality": "PR",
                "label": "Half-life Data",
                "value": true
              },
              {
                "modality": "PR",
                "label": "Small Molecule Binder",
                "value": false
              },
              {
                "modality": "OC",
                "label": "Approved Drug",
                "value": false
              },
              {
                "modality": "OC",
                "label": "Advanced Clinical",
                "value": false
              },
              {
                "modality": "OC",
                "label": "Phase 1 Clinical",
                "value": false
              }
            ],
            "safetyLiabilities": [],
            "geneticConstraint": [
              {
                "constraintType": "syn",
                "exp": 228.00999450683594,
                "obs": 183,
                "score": 1.77839994430542,
                "oe": 0.8026099801063538
              },
              {
                "constraintType": "mis",
                "exp": 604.97998046875,
                "obs": 276,
                "score": 5.704400062561035,
                "oe": 0.4562099874019623
              },
              {
                "constraintType": "lof",
                "exp": 50.518001556396484,
                "obs": 6,
                "score": 1,
                "oe": 0.11877000331878662
              }
            ]
          }
        },
        "open_targets_qtl_coloc_sets": {
          "target": {
            "approvedSymbol": "MEF2C",
            "genomicLocation": {
              "chromosome": "5",
              "start": 88717117,
              "end": 88904257
            },
            "credibleSets": {
              "count": 30,
              "rows": [
                {
                  "studyLocusId": "092768e7e33e3c29bf60ff8da9ecfec4",
                  "confidence": "SuSiE fine-mapped credible set with in-sample LD",
                  "region": "chr5:87732507-89732507",
                  "chromosome": "5",
                  "position": 88750207,
                  "variant": {
                    "id": "5_88750207_A_AT",
                    "chromosome": "5",
                    "position": 88750207
                  },
                  "study": {
                    "id": "rosmap_exon_brain_naive_ensg00000081189_16_5_88732472_88732543",
                    "studyType": "eqtl",
                    "traitFromSource": "ENSG00000081189.16_5_88732472_88732543"
                  }
                },
                {
                  "studyLocusId": "1e40b46ee7f81bc3a05f4f1e31a9d1e7",
                  "confidence": "SuSiE fine-mapped credible set with in-sample LD",
                  "region": "chr5:87814268-89814268",
                  "chromosome": "5",
                  "position": 88839351,
                  "variant": {
                    "id": "5_88839351_C_CTCTATCTA",
                    "chromosome": "5",
                    "position": 88839351
                  },
                  "study": {
                    "id": "OTAR3087_MAGE_leafcutter_LCL_5:88814589:88823735:clu_9872_-",
                    "studyType": "sqtl",
                    "traitFromSource": "5:88814589:88823735:clu_9872_-"
                  }
                },
                {
                  "studyLocusId": "33e5f548a982d0a81681b66442442fe7",
                  "confidence": "SuSiE fine-mapped credible set with in-sample LD",
                  "region": "chr5:87904257-89904257",
                  "chromosome": "5",
                  "position": 88711444,
                  "variant": {
                    "id": "5_88711444_C_T",
                    "chromosome": "5",
                    "position": 88711444
                  },
                  "study": {
                    "id": "fairfax_2014_microarray_monocyte_naive_ilmn_1742544",
                    "studyType": "eqtl",
                    "traitFromSource": "ILMN_1742544"
                  }
                },
                {
                  "studyLocusId": "3f89d96ef48becd321e4084cdc20ef74",
                  "confidence": "SuSiE fine-mapped credible set with in-sample LD",
                  "region": "chr5:87904257-89904257",
                  "chromosome": "5",
                  "position": 89030153,
                  "variant": {
                    "id": "5_89030153_C_CT",
                    "chromosome": "5",
                    "position": 89030153
                  },
                  "study": {
                    "id": "OTAR2057_IBDverse_ge_Enterocyte_top_villus_ENSG00000081189",
                    "studyType": "sceqtl",
                    "traitFromSource": "ENSG00000081189"
                  }
                },
                {
                  "studyLocusId": "416dd84aa1798b14b827400dd0c14fa3",
                  "confidence": "SuSiE fine-mapped credible set with in-sample LD",
                  "region": "chr5:87904257-89904257",
                  "chromosome": "5",
                  "position": 88709286,
                  "variant": {
                    "id": "5_88709286_T_C",
                    "chromosome": "5",
                    "position": 88709286
                  },
                  "study": {
                    "id": "cedar_microarray_monocyte_cd14_ilmn_1742544",
                    "studyType": "eqtl",
                    "traitFromSource": "ILMN_1742544"
                  }
                },
                {
                  "studyLocusId": "508c2ff8c42af77949d52800869c354a",
                  "confidence": "SuSiE fine-mapped credible set with in-sample LD",
                  "region": "chr5:87904257-89904257",
                  "chromosome": "5",
                  "position": 89098852,
                  "variant": {
                    "id": "5_89098852_G_A",
                    "chromosome": "5",
                    "position": 89098852
                  },
                  "study": {
                    "id": "OTAR2057_IBDverse_ge_Colonocyte_CAECAM7+_KRT20+_IFI27+_ENSG00000081189",
                    "studyType": "sceqtl",
                    "traitFromSource": "ENSG00000081189"
                  }
                },
                {
                  "studyLocusId": "6765b5c0e5893cbaf7b21f896326aea2",
                  "confidence": "SuSiE fine-mapped credible set with in-sample LD",
                  "region": "chr5:87904257-89904257",
                  "chromosome": "5",
                  "position": 88683322,
                  "variant": {
                    "id": "5_88683322_TTG_T",
                    "chromosome": "5",
                    "position": 88683322
                  },
                  "study": {
                    "id": "fairfax_2014_microarray_monocyte_ifn24_ilmn_1742544",
                    "studyType": "eqtl",
                    "traitFromSource": "ILMN_1742544"
                  }
                },
                {
                  "studyLocusId": "6992708048ad3601b93b9afcddeef4c5",
                  "confidence": "SuSiE fine-mapped credible set with in-sample LD",
                  "region": "chr5:87904257-89904257",
                  "chromosome": "5",
                  "position": 88731085,
                  "variant": {
                    "id": "5_88731085_C_T",
                    "chromosome": "5",
                    "position": 88731085
                  },
                  "study": {
                    "id": "rosmap_tx_brain_naive_enst00000515715",
                    "studyType": "eqtl",
                    "traitFromSource": "ENST00000515715"
                  }
                },
                {
                  "studyLocusId": "7600dbdc2e8ca01396ea6c754d05a2a7",
                  "confidence": "SuSiE fine-mapped credible set with in-sample LD",
                  "region": "chr5:87904257-89904257",
                  "chromosome": "5",
                  "position": 88828306,
                  "variant": {
                    "id": "5_88828306_T_G",
                    "chromosome": "5",
                    "position": 88828306
                  },
                  "study": {
                    "id": "gtex-v10_ge_brain_cerebellum_ensg00000081189",
                    "studyType": "eqtl",
                    "traitFromSource": "ENSG00000081189"
                  }
                },
                {
                  "studyLocusId": "8a4e87bb7dbb96e707e2890ac3b71b10",
                  "confidence": "SuSiE fine-mapped credible set with in-sample LD",
                  "region": "chr5:87814268-89814268",
                  "chromosome": "5",
                  "position": 88776533,
                  "variant": {
                    "id": "5_88776533_G_A",
                    "chromosome": "5",
                    "position": 88776533
                  },
                  "study": {
                    "id": "OTAR3087_MAGE_leafcutter_LCL_5:88814589:88823735:clu_9872_-",
                    "studyType": "sqtl",
                    "traitFromSource": "5:88814589:88823735:clu_9872_-"
                  }
                },
                {
                  "studyLocusId": "8ba1f2d3893ba358a7432a62c535e25c",
                  "confidence": "SuSiE fine-mapped credible set with in-sample LD",
                  "region": "chr5:87749121-89749121",
                  "chromosome": "5",
                  "position": 88731085,
                  "variant": {
                    "id": "5_88731085_C_T",
                    "chromosome": "5",
                    "position": 88731085
                  },
                  "study": {
                    "id": "rosmap_exon_brain_naive_ensg00000081189_16_5_88749118_88749124",
                    "studyType": "eqtl",
                    "traitFromSource": "ENSG00000081189.16_5_88749118_88749124"
                  }
                },
                {
                  "studyLocusId": "947dfd4504937f794ba9fe1fa4d10b02",
                  "confidence": "SuSiE fine-mapped credible set with in-sample LD",
                  "region": "chr5:87749121-89749121",
                  "chromosome": "5",
                  "position": 88759944,
                  "variant": {
                    "id": "5_88759944_A_G",
                    "chromosome": "5",
                    "position": 88759944
                  },
                  "study": {
                    "id": "fusion_exon_adipose_naive_ensg00000081189_16_5_88749118_88749124",
                    "studyType": "eqtl",
                    "traitFromSource": "ENSG00000081189.16_5_88749118_88749124"
                  }
                },
                {
                  "studyLocusId": "95f09d2e106981da571bed6a51964635",
                  "confidence": "SuSiE fine-mapped credible set with in-sample LD",
                  "region": "chr5:87827175-89827175",
                  "chromosome": "5",
                  "position": 88869290,
                  "variant": {
                    "id": "5_88869290_TATATAC_T",
                    "chromosome": "5",
                    "position": 88869290
                  },
                  "study": {
                    "id": "quach_2016_exon_monocyte_r848_ensg00000081189_16_5_88827159_88827192",
                    "studyType": "eqtl",
                    "traitFromSource": "ENSG00000081189.16_5_88827159_88827192"
                  }
                },
                {
                  "studyLocusId": "ab78401d8e01ee99df05b8ef2efdaad5",
                  "confidence": "SuSiE fine-mapped credible set with in-sample LD",
                  "region": "chr5:87720181-89720181",
                  "chromosome": "5",
                  "position": 88701462,
                  "variant": {
                    "id": "5_88701462_A_G",
                    "chromosome": "5",
                    "position": 88701462
                  },
                  "study": {
                    "id": "rosmap_exon_brain_naive_ensg00000081189_16_5_88720026_88720336",
                    "studyType": "eqtl",
                    "traitFromSource": "ENSG00000081189.16_5_88720026_88720336"
                  }
                },
                {
                  "studyLocusId": "b75e2936e7a22eef3b0c02274cd0d590",
                  "confidence": "SuSiE fine-mapped credible set with in-sample LD",
                  "region": "chr5:87904257-89904257",
                  "chromosome": "5",
                  "position": 88863824,
                  "variant": {
                    "id": "5_88863824_C_CT",
                    "chromosome": "5",
                    "position": 88863824
                  },
                  "study": {
                    "id": "onek1k_ge_nk_ensg00000081189",
                    "studyType": "sceqtl",
                    "traitFromSource": "ENSG00000081189"
                  }
                },
                {
                  "studyLocusId": "b93e26b6442a0527da1c0c948e7c5b58",
                  "confidence": "SuSiE fine-mapped credible set with in-sample LD",
                  "region": "chr5:87883098-89883098",
                  "chromosome": "5",
                  "position": 89144019,
                  "variant": {
                    "id": "5_89144019_GA_G",
                    "chromosome": "5",
                    "position": 89144019
                  },
                  "study": {
                    "id": "quach_2016_exon_monocyte_r848_ensg00000081189_16_5_88883049_88883147",
                    "studyType": "eqtl",
                    "traitFromSource": "ENSG00000081189.16_5_88883049_88883147"
                  }
                },
                {
                  "studyLocusId": "bc143ad8ced9631225705fad106fcf43",
                  "confidence": "SuSiE fine-mapped credible set with in-sample LD",
                  "region": "chr5:87880883-89880883",
                  "chromosome": "5",
                  "position": 89113368,
                  "variant": {
                    "id": "5_89113368_C_T",
                    "chromosome": "5",
                    "position": 89113368
                  },
                  "study": {
                    "id": "quach_2016_exon_monocyte_r848_ensg00000081189_16_5_88880844_88880923",
                    "studyType": "eqtl",
                    "traitFromSource": "ENSG00000081189.16_5_88880844_88880923"
                  }
                },
                {
                  "studyLocusId": "c01897a258935fe278a50af223bd9d50",
                  "confidence": "SuSiE fine-mapped credible set with in-sample LD",
                  "region": "chr5:87904257-89904257",
                  "chromosome": "5",
                  "position": 89095690,
                  "variant": {
                    "id": "5_89095690_T_C",
                    "chromosome": "5",
                    "position": 89095690
                  },
                  "study": {
                    "id": "OTAR2057_IBDverse_ge_Colonocyte_RBFOX1+_ENSG00000081189",
                    "studyType": "sceqtl",
                    "traitFromSource": "ENSG00000081189"
                  }
                },
                {
                  "studyLocusId": "e90cdcedab85260fd579397ad8b62a63",
                  "confidence": "SuSiE fine-mapped credible set with in-sample LD",
                  "region": "chr5:87904075-89904075",
                  "chromosome": "5",
                  "position": 88562190,
                  "variant": {
                    "id": "5_88562190_C_G",
                    "chromosome": "5",
                    "position": 88562190
                  },
                  "study": {
                    "id": "quach_2016_exon_monocyte_r848_ensg00000081189_16_5_88904054_88904097",
                    "studyType": "eqtl",
                    "traitFromSource": "ENSG00000081189.16_5_88904054_88904097"
                  }
                },
                {
                  "studyLocusId": "ea2352005b3d8751de984d68f9206c40",
                  "confidence": "SuSiE fine-mapped credible set with in-sample LD",
                  "region": "chr5:87814268-89814268",
                  "chromosome": "5",
                  "position": 88814546,
                  "variant": {
                    "id": "5_88814546_C_T",
                    "chromosome": "5",
                    "position": 88814546
                  },
                  "study": {
                    "id": "OTAR3087_MAGE_leafcutter_LCL_5:88814589:88823735:clu_9872_-",
                    "studyType": "sqtl",
                    "traitFromSource": "5:88814589:88823735:clu_9872_-"
                  }
                }
              ],
              "total_count": 30,
              "filtered_count": 20
            }
          }
        }
      }
    },
    "open_targets_top_l2g_genes": [
      {
        "symbol": "ABCA1",
        "ensembl_id": "ENSG00000165029",
        "l2g_score": 0.9955,
        "study_id": "GCST90027158",
        "lead_variant": "9_104903754_G_GC",
        "rsid": "rs1799777",
        "beta": 0.007963049937766581,
        "p_value": 8.608064651489258e-09,
        "confidence": "SuSiE fine-mapped credible set with out-of-sample LD"
      },
      {
        "symbol": "LIPC",
        "ensembl_id": "ENSG00000166035",
        "l2g_score": 0.9924,
        "study_id": "GCST90704647",
        "lead_variant": "15_58388755_T_C",
        "rsid": "rs2043085",
        "beta": 0.00541613460862595,
        "p_value": 1.5361647605895998e-09,
        "confidence": "SuSiE fine-mapped credible set with out-of-sample LD"
      },
      {
        "symbol": "ABI3",
        "ensembl_id": "ENSG00000108798",
        "l2g_score": 0.9745,
        "study_id": "GCST90704647",
        "lead_variant": "17_49219935_T_C",
        "rsid": "rs616338",
        "beta": -0.006574113101449848,
        "p_value": 2.739457130432129e-14,
        "confidence": "SuSiE fine-mapped credible set with out-of-sample LD"
      },
      {
        "symbol": "CTSH",
        "ensembl_id": "ENSG00000103811",
        "l2g_score": 0.9741,
        "study_id": "GCST90704647",
        "lead_variant": "15_78944951_C_T",
        "rsid": "rs2289702",
        "beta": -0.005465532200042973,
        "p_value": 5.921621322631836e-09,
        "confidence": "SuSiE fine-mapped credible set with out-of-sample LD"
      },
      {
        "symbol": "SORL1",
        "ensembl_id": "ENSG00000137642",
        "l2g_score": 0.9715,
        "study_id": "GCST90027158",
        "lead_variant": "11_121625107_A_T",
        "rsid": "rs140327834",
        "beta": 0.006541547229523569,
        "p_value": 1.5891379117965698e-06,
        "confidence": "SuSiE fine-mapped credible set with out-of-sample LD"
      },
      {
        "symbol": "ANO5",
        "ensembl_id": "ENSG00000171714",
        "l2g_score": 0.968,
        "study_id": "GCST90704647",
        "lead_variant": "11_22250324_A_T",
        "rsid": "rs7481951",
        "beta": -0.0056457933627153825,
        "p_value": 1.6728415489196778e-09,
        "confidence": "SuSiE fine-mapped credible set with out-of-sample LD"
      },
      {
        "symbol": "CD33",
        "ensembl_id": "ENSG00000105383",
        "l2g_score": 0.9678,
        "study_id": "GCST90704647",
        "lead_variant": "19_51233128_G_C",
        "rsid": "rs33978622",
        "beta": -0.007445663235818032,
        "p_value": 1.1133335828781127e-12,
        "confidence": "SuSiE fine-mapped credible set with out-of-sample LD"
      },
      {
        "symbol": "MS4A6A",
        "ensembl_id": "ENSG00000110077",
        "l2g_score": 0.9664,
        "study_id": "GCST90704647",
        "lead_variant": "11_60173126_T_A",
        "rsid": "rs7232",
        "beta": -0.014147953847303382,
        "p_value": 1.8857096433639528e-54,
        "confidence": "SuSiE fine-mapped credible set with out-of-sample LD"
      },
      {
        "symbol": "MME",
        "ensembl_id": "ENSG00000196549",
        "l2g_score": 0.966,
        "study_id": "GCST90704647",
        "lead_variant": "3_155084189_A_G",
        "rsid": "rs61762319",
        "beta": 0.006521174467969527,
        "p_value": 3.805495738983154e-12,
        "confidence": "SuSiE fine-mapped credible set with out-of-sample LD"
      },
      {
        "symbol": "CR1",
        "ensembl_id": "ENSG00000203710",
        "l2g_score": 0.9629,
        "study_id": "GCST90027158",
        "lead_variant": "1_207518704_A_G",
        "rsid": "rs6656401",
        "beta": -0.017131505899339396,
        "p_value": 1.9852771759033206e-33,
        "confidence": "SuSiE fine-mapped credible set with out-of-sample LD"
      },
      {
        "symbol": "TREM2",
        "ensembl_id": "ENSG00000095970",
        "l2g_score": 0.96,
        "study_id": "GCST90704647",
        "lead_variant": "6_40974457_G_A",
        "rsid": "rs187370608",
        "beta": 0.011249525794910108,
        "p_value": 2.2680134773254395e-33,
        "confidence": "SuSiE fine-mapped credible set with out-of-sample LD"
      },
      {
        "symbol": "ATP8B4",
        "ensembl_id": "ENSG00000104043",
        "l2g_score": 0.9556,
        "study_id": "GCST90027158",
        "lead_variant": "15_49972642_C_T",
        "rsid": "rs138799625",
        "beta": 0.009980439326463348,
        "p_value": 5.070089340209961e-10,
        "confidence": "SuSiE fine-mapped credible set with out-of-sample LD"
      },
      {
        "symbol": "SIGLEC9",
        "ensembl_id": "ENSG00000129450",
        "l2g_score": 0.9478,
        "study_id": "GCST90704647",
        "lead_variant": "19_51122452_A_G",
        "rsid": "rs1827321",
        "beta": -0.005065387399426703,
        "p_value": 1.4045060873031616e-06,
        "confidence": "SuSiE fine-mapped credible set with out-of-sample LD"
      },
      {
        "symbol": "CTSB",
        "ensembl_id": "ENSG00000164733",
        "l2g_score": 0.9461,
        "study_id": "GCST90704647",
        "lead_variant": "8_11844613_G_C",
        "rsid": "rs1065712",
        "beta": 0.005745721471121505,
        "p_value": 2.5883314609527587e-10,
        "confidence": "SuSiE fine-mapped credible set with out-of-sample LD"
      },
      {
        "symbol": "PLCG2",
        "ensembl_id": "ENSG00000197943",
        "l2g_score": 0.9447,
        "study_id": "GCST90704647",
        "lead_variant": "16_81883307_A_G",
        "rsid": "rs11548656",
        "beta": -0.0051389647754575985,
        "p_value": 6.280994892120361e-07,
        "confidence": "SuSiE fine-mapped credible set with out-of-sample LD"
      },
      {
        "symbol": "APH1B",
        "ensembl_id": "ENSG00000138613",
        "l2g_score": 0.94,
        "study_id": "GCST90027158",
        "lead_variant": "15_63277703_C_T",
        "rsid": "rs117618017",
        "beta": 0.013735081641163339,
        "p_value": 2.1853041648864743e-21,
        "confidence": "SuSiE fine-mapped credible set with out-of-sample LD"
      },
      {
        "symbol": "APOE",
        "ensembl_id": "ENSG00000130203",
        "l2g_score": 0.935,
        "study_id": "GCST90704647",
        "lead_variant": "19_44909976_G_T",
        "rsid": "rs1065853",
        "beta": -0.05749567618002363,
        "p_value": 2.14326e-319,
        "confidence": "SuSiE fine-mapped credible set with out-of-sample LD"
      },
      {
        "symbol": "GRN",
        "ensembl_id": "ENSG00000030582",
        "l2g_score": 0.9349,
        "study_id": "GCST90704647",
        "lead_variant": "17_44352876_C_T",
        "rsid": "rs5848",
        "beta": 0.007786138752252968,
        "p_value": 1.5355769395828247e-17,
        "confidence": "SuSiE fine-mapped credible set with out-of-sample LD"
      },
      {
        "symbol": "DOCK4",
        "ensembl_id": "ENSG00000128512",
        "l2g_score": 0.9284,
        "study_id": "GCST90704647",
        "lead_variant": "7_111940111_T_C",
        "rsid": "rs144867634",
        "beta": -0.005763017939210741,
        "p_value": 2.562129259109497e-09,
        "confidence": "SuSiE fine-mapped credible set with out-of-sample LD"
      },
      {
        "symbol": "APOC1",
        "ensembl_id": "ENSG00000130208",
        "l2g_score": 0.9241,
        "study_id": "GCST90704647",
        "lead_variant": "19_44750911_C_A",
        "rsid": "rs8103315",
        "beta": 0.08368806149779161,
        "p_value": 1.1457244157791137e-121,
        "confidence": "SuSiE fine-mapped credible set with out-of-sample LD"
      },
      {
        "symbol": "ACE",
        "ensembl_id": "ENSG00000159640",
        "l2g_score": 0.9188,
        "study_id": "GCST90704647",
        "lead_variant": "17_63470992_C_T",
        "rsid": "rs185105129",
        "beta": 0.004677554476315205,
        "p_value": 3.1107256412506107e-09,
        "confidence": "SuSiE fine-mapped credible set with out-of-sample LD"
      },
      {
        "symbol": "SHARPIN",
        "ensembl_id": "ENSG00000179526",
        "l2g_score": 0.9119,
        "study_id": "GCST90027158",
        "lead_variant": "8_144103704_G_A",
        "rsid": "rs34173062",
        "beta": 0.010759518135799149,
        "p_value": 2.793692350387573e-12,
        "confidence": "SuSiE fine-mapped credible set with out-of-sample LD"
      },
      {
        "symbol": "RBCK1",
        "ensembl_id": "ENSG00000125826",
        "l2g_score": 0.9108,
        "study_id": "GCST90704647",
        "lead_variant": "20_413334_A_G",
        "rsid": "rs1358782",
        "beta": 0.005209140812442172,
        "p_value": 3.053875684738159e-11,
        "confidence": "SuSiE fine-mapped credible set with out-of-sample LD"
      },
      {
        "symbol": "JAZF1",
        "ensembl_id": "ENSG00000153814",
        "l2g_score": 0.9093,
        "study_id": "GCST90704647",
        "lead_variant": "7_28135367_T_C",
        "rsid": "rs67250450",
        "beta": -0.005854138245734401,
        "p_value": 1.6476579904556274e-10,
        "confidence": "SuSiE fine-mapped credible set with out-of-sample LD"
      },
      {
        "symbol": "NCK2",
        "ensembl_id": "ENSG00000071051",
        "l2g_score": 0.909,
        "study_id": "GCST90704647",
        "lead_variant": "2_105749599_T_C",
        "rsid": "rs143080277",
        "beta": 0.006174446470304793,
        "p_value": 4.553837776184082e-10,
        "confidence": "SuSiE fine-mapped credible set with out-of-sample LD"
      },
      {
        "symbol": "RASGEF1C",
        "ensembl_id": "ENSG00000146090",
        "l2g_score": 0.8915,
        "study_id": "GCST90704647",
        "lead_variant": "5_180201150_G_A",
        "rsid": "rs113706587",
        "beta": 0.008009892911906437,
        "p_value": 9.248675346374512e-18,
        "confidence": "SuSiE fine-mapped credible set with out-of-sample LD"
      },
      {
        "symbol": "MGAT5",
        "ensembl_id": "ENSG00000152127",
        "l2g_score": 0.8848,
        "study_id": "GCST90704647",
        "lead_variant": "2_134315905_C_G",
        "rsid": "rs7557129",
        "beta": 0.005528868518714071,
        "p_value": 6.669523715972901e-10,
        "confidence": "SuSiE fine-mapped credible set with out-of-sample LD"
      },
      {
        "symbol": "CLU",
        "ensembl_id": "ENSG00000120885",
        "l2g_score": 0.8809,
        "study_id": "GCST90704647",
        "lead_variant": "8_27608640_T_C",
        "rsid": "rs1532276",
        "beta": 0.013362431830884923,
        "p_value": 1.1905307769775392e-43,
        "confidence": "SuSiE fine-mapped credible set with out-of-sample LD"
      },
      {
        "symbol": "BLNK",
        "ensembl_id": "ENSG00000095585",
        "l2g_score": 0.879,
        "study_id": "GCST90704647",
        "lead_variant": "10_96259827_T_C",
        "rsid": "rs10748668",
        "beta": 0.005862783858777973,
        "p_value": 1.2802642583847047e-09,
        "confidence": "SuSiE fine-mapped credible set with out-of-sample LD"
      },
      {
        "symbol": "SERPINF2",
        "ensembl_id": "ENSG00000167711",
        "l2g_score": 0.8758,
        "study_id": "GCST90704647",
        "lead_variant": "17_1749797_G_A",
        "rsid": "rs3976",
        "beta": 0.005722340403871354,
        "p_value": 1.614873170852661e-10,
        "confidence": "SuSiE fine-mapped credible set with out-of-sample LD"
      },
      {
        "symbol": "BIN1",
        "ensembl_id": "ENSG00000136717",
        "l2g_score": 0.875,
        "study_id": "GCST90704647",
        "lead_variant": "2_127105648_C_T",
        "rsid": "rs7584040",
        "beta": 0.0056917865934700594,
        "p_value": 2.0169684886932374e-09,
        "confidence": "SuSiE fine-mapped credible set with out-of-sample LD"
      },
      {
        "symbol": "PILRA",
        "ensembl_id": "ENSG00000085514",
        "l2g_score": 0.8705,
        "study_id": "GCST90704647",
        "lead_variant": "7_100374211_A_G",
        "rsid": "rs1859788",
        "beta": 0.009988633212052081,
        "p_value": 3.895525217056274e-24,
        "confidence": "SuSiE fine-mapped credible set with out-of-sample LD"
      },
      {
        "symbol": "LILRA5",
        "ensembl_id": "ENSG00000187116",
        "l2g_score": 0.8649,
        "study_id": "GCST90704647",
        "lead_variant": "19_54302597_T_A",
        "rsid": "rs414135",
        "beta": -0.21424851770346862,
        "p_value": 1.92446768283844e-08,
        "confidence": "SuSiE fine-mapped credible set with out-of-sample LD"
      },
      {
        "symbol": "ABCA7",
        "ensembl_id": "ENSG00000064687",
        "l2g_score": 0.8621,
        "study_id": "GCST90704647",
        "lead_variant": "19_1059057_G_A",
        "rsid": "rs114782266",
        "beta": 0.005283513130903185,
        "p_value": 1.4272177219390868e-07,
        "confidence": "SuSiE fine-mapped credible set with out-of-sample LD"
      },
      {
        "symbol": "PTK2B",
        "ensembl_id": "ENSG00000120899",
        "l2g_score": 0.8612,
        "study_id": "GCST90027158",
        "lead_variant": "8_27362470_C_T",
        "rsid": "rs73223431",
        "beta": 0.01068870710871605,
        "p_value": 5.740445613861084e-15,
        "confidence": "SuSiE fine-mapped credible set with out-of-sample LD"
      },
      {
        "symbol": "DGKQ",
        "ensembl_id": "ENSG00000145214",
        "l2g_score": 0.8567,
        "study_id": "GCST90704647",
        "lead_variant": "4_973551_C_G",
        "rsid": "rs113075206",
        "beta": 0.03710293109724048,
        "p_value": 3.3680543899536133e-11,
        "confidence": "SuSiE fine-mapped credible set with out-of-sample LD"
      },
      {
        "symbol": "PTPRC",
        "ensembl_id": "ENSG00000081237",
        "l2g_score": 0.8508,
        "study_id": "GCST90704647",
        "lead_variant": "1_198710886_G_A",
        "rsid": "rs12733073",
        "beta": 0.006384865724231099,
        "p_value": 1.602825403213501e-11,
        "confidence": "SuSiE fine-mapped credible set with out-of-sample LD"
      },
      {
        "symbol": "RHOH",
        "ensembl_id": "ENSG00000168421",
        "l2g_score": 0.8479,
        "study_id": "GCST90704647",
        "lead_variant": "4_40197226_G_C",
        "rsid": "rs2245466",
        "beta": -0.006949338115526815,
        "p_value": 4.425358295440674e-13,
        "confidence": "SuSiE fine-mapped credible set with out-of-sample LD"
      },
      {
        "symbol": "APP",
        "ensembl_id": "ENSG00000142192",
        "l2g_score": 0.8479,
        "study_id": "GCST90704647",
        "lead_variant": "21_26101558_C_T",
        "rsid": "rs2154481",
        "beta": 0.007207272139400746,
        "p_value": 3.51308012008667e-14,
        "confidence": "SuSiE fine-mapped credible set with out-of-sample LD"
      },
      {
        "symbol": "RIN3",
        "ensembl_id": "ENSG00000100599",
        "l2g_score": 0.8438,
        "study_id": "GCST90027158",
        "lead_variant": "14_92676516_T_C",
        "rsid": "rs147042536",
        "beta": 0.007362740754561617,
        "p_value": 2.1369969844818115e-07,
        "confidence": "SuSiE fine-mapped credible set with out-of-sample LD"
      }
    ]
  },
  "pillar_3_pharmacogenomic_target_atlas": {
    "chembl_targets": {
      "QPCT": {
        "target_chembl_id": "CHEMBL4508",
        "candidates": [
          {
            "target_chembl_id": "CHEMBL4508",
            "pref_name": "Glutaminyl-peptide cyclotransferase",
            "target_type": "SINGLE PROTEIN",
            "organism": "Homo sapiens"
          }
        ],
        "mechanisms": [],
        "top_ic50_activities": [
          {
            "molecule_chembl_id": "CHEMBL2392784",
            "molecule_pref_name": null,
            "standard_type": "IC50",
            "standard_value": "3050.0",
            "standard_units": "nM",
            "normalized_value_nM": 3050.0,
            "pchembl_value": "5.52",
            "assay_description": "Inhibition of human glutaminyl cyclase expressed in HEK293 cells using L-glutaminyl-beta-naphthylamine as substrate after 1 hr by fluorometric analysis",
            "document_journal": "Bioorg Med Chem",
            "document_year": 2013
          },
          {
            "molecule_chembl_id": "CHEMBL2392783",
            "molecule_pref_name": null,
            "standard_type": "IC50",
            "standard_value": "375.0",
            "standard_units": "nM",
            "normalized_value_nM": 375.0,
            "pchembl_value": "6.43",
            "assay_description": "Inhibition of human glutaminyl cyclase expressed in HEK293 cells using L-glutaminyl-beta-naphthylamine as substrate after 1 hr by fluorometric analysis",
            "document_journal": "Bioorg Med Chem",
            "document_year": 2013
          },
          {
            "molecule_chembl_id": "CHEMBL2392782",
            "molecule_pref_name": null,
            "standard_type": "IC50",
            "standard_value": "546.0",
            "standard_units": "nM",
            "normalized_value_nM": 546.0,
            "pchembl_value": "6.26",
            "assay_description": "Inhibition of human glutaminyl cyclase expressed in HEK293 cells using L-glutaminyl-beta-naphthylamine as substrate after 1 hr by fluorometric analysis",
            "document_journal": "Bioorg Med Chem",
            "document_year": 2013
          },
          {
            "molecule_chembl_id": "CHEMBL2392781",
            "molecule_pref_name": null,
            "standard_type": "IC50",
            "standard_value": null,
            "standard_units": null,
            "normalized_value_nM": null,
            "pchembl_value": null,
            "assay_description": "Inhibition of human glutaminyl cyclase expressed in HEK293 cells using L-glutaminyl-beta-naphthylamine as substrate after 1 hr by fluorometric analysis",
            "document_journal": "Bioorg Med Chem",
            "document_year": 2013
          },
          {
            "molecule_chembl_id": "CHEMBL2392780",
            "molecule_pref_name": null,
            "standard_type": "IC50",
            "standard_value": null,
            "standard_units": null,
            "normalized_value_nM": null,
            "pchembl_value": null,
            "assay_description": "Inhibition of human glutaminyl cyclase expressed in HEK293 cells using L-glutaminyl-beta-naphthylamine as substrate after 1 hr by fluorometric analysis",
            "document_journal": "Bioorg Med Chem",
            "document_year": 2013
          },
          {
            "molecule_chembl_id": "CHEMBL2392779",
            "molecule_pref_name": null,
            "standard_type": "IC50",
            "standard_value": "768.0",
            "standard_units": "nM",
            "normalized_value_nM": 768.0,
            "pchembl_value": "6.12",
            "assay_description": "Inhibition of human glutaminyl cyclase expressed in HEK293 cells using L-glutaminyl-beta-naphthylamine as substrate after 1 hr by fluorometric analysis",
            "document_journal": "Bioorg Med Chem",
            "document_year": 2013
          },
          {
            "molecule_chembl_id": "CHEMBL2392778",
            "molecule_pref_name": null,
            "standard_type": "IC50",
            "standard_value": "293.0",
            "standard_units": "nM",
            "normalized_value_nM": 293.0,
            "pchembl_value": "6.53",
            "assay_description": "Inhibition of human glutaminyl cyclase expressed in HEK293 cells using L-glutaminyl-beta-naphthylamine as substrate after 1 hr by fluorometric analysis",
            "document_journal": "Bioorg Med Chem",
            "document_year": 2013
          },
          {
            "molecule_chembl_id": "CHEMBL2392794",
            "molecule_pref_name": null,
            "standard_type": "IC50",
            "standard_value": "158.0",
            "standard_units": "nM",
            "normalized_value_nM": 158.0,
            "pchembl_value": "6.80",
            "assay_description": "Inhibition of human glutaminyl cyclase expressed in HEK293 cells using L-glutaminyl-beta-naphthylamine as substrate after 1 hr by fluorometric analysis",
            "document_journal": "Bioorg Med Chem",
            "document_year": 2013
          },
          {
            "molecule_chembl_id": "CHEMBL2392793",
            "molecule_pref_name": null,
            "standard_type": "IC50",
            "standard_value": "337.0",
            "standard_units": "nM",
            "normalized_value_nM": 337.0,
            "pchembl_value": "6.47",
            "assay_description": "Inhibition of human glutaminyl cyclase expressed in HEK293 cells using L-glutaminyl-beta-naphthylamine as substrate after 1 hr by fluorometric analysis",
            "document_journal": "Bioorg Med Chem",
            "document_year": 2013
          },
          {
            "molecule_chembl_id": "CHEMBL2392792",
            "molecule_pref_name": null,
            "standard_type": "IC50",
            "standard_value": null,
            "standard_units": null,
            "normalized_value_nM": null,
            "pchembl_value": null,
            "assay_description": "Inhibition of human glutaminyl cyclase expressed in HEK293 cells using L-glutaminyl-beta-naphthylamine as substrate after 1 hr by fluorometric analysis",
            "document_journal": "Bioorg Med Chem",
            "document_year": 2013
          },
          {
            "molecule_chembl_id": "CHEMBL2392791",
            "molecule_pref_name": null,
            "standard_type": "IC50",
            "standard_value": "518.0",
            "standard_units": "nM",
            "normalized_value_nM": 518.0,
            "pchembl_value": "6.29",
            "assay_description": "Inhibition of human glutaminyl cyclase expressed in HEK293 cells using L-glutaminyl-beta-naphthylamine as substrate after 1 hr by fluorometric analysis",
            "document_journal": "Bioorg Med Chem",
            "document_year": 2013
          },
          {
            "molecule_chembl_id": "CHEMBL2392790",
            "molecule_pref_name": null,
            "standard_type": "IC50",
            "standard_value": null,
            "standard_units": null,
            "normalized_value_nM": null,
            "pchembl_value": null,
            "assay_description": "Inhibition of human glutaminyl cyclase expressed in HEK293 cells using L-glutaminyl-beta-naphthylamine as substrate after 1 hr by fluorometric analysis",
            "document_journal": "Bioorg Med Chem",
            "document_year": 2013
          },
          {
            "molecule_chembl_id": "CHEMBL2392789",
            "molecule_pref_name": null,
            "standard_type": "IC50",
            "standard_value": "453.0",
            "standard_units": "nM",
            "normalized_value_nM": 453.0,
            "pchembl_value": "6.34",
            "assay_description": "Inhibition of human glutaminyl cyclase expressed in HEK293 cells using L-glutaminyl-beta-naphthylamine as substrate after 1 hr by fluorometric analysis",
            "document_journal": "Bioorg Med Chem",
            "document_year": 2013
          },
          {
            "molecule_chembl_id": "CHEMBL2392788",
            "molecule_pref_name": null,
            "standard_type": "IC50",
            "standard_value": "488.0",
            "standard_units": "nM",
            "normalized_value_nM": 488.0,
            "pchembl_value": "6.31",
            "assay_description": "Inhibition of human glutaminyl cyclase expressed in HEK293 cells using L-glutaminyl-beta-naphthylamine as substrate after 1 hr by fluorometric analysis",
            "document_journal": "Bioorg Med Chem",
            "document_year": 2013
          },
          {
            "molecule_chembl_id": "CHEMBL2392787",
            "molecule_pref_name": null,
            "standard_type": "IC50",
            "standard_value": "1220.0",
            "standard_units": "nM",
            "normalized_value_nM": 1220.0,
            "pchembl_value": "5.91",
            "assay_description": "Inhibition of human glutaminyl cyclase expressed in HEK293 cells using L-glutaminyl-beta-naphthylamine as substrate after 1 hr by fluorometric analysis",
            "document_journal": "Bioorg Med Chem",
            "document_year": 2013
          }
        ]
      },
      "KEAP1": {
        "target_chembl_id": "CHEMBL2069156",
        "candidates": [
          {
            "target_chembl_id": "CHEMBL2069156",
            "pref_name": "Kelch-like ECH-associated protein 1",
            "target_type": "SINGLE PROTEIN",
            "organism": "Homo sapiens"
          }
        ],
        "mechanisms": [
          {
            "molecule_chembl_id": "CHEMBL2107333",
            "mechanism_of_action": "Kelch-like ECH-associated protein 1 inhibitor",
            "action_type": "INHIBITOR",
            "max_phase": 4
          },
          {
            "molecule_chembl_id": "CHEMBL3989944",
            "mechanism_of_action": "Kelch-like ECH-associated protein 1 inhibitor",
            "action_type": "INHIBITOR",
            "max_phase": 4
          },
          {
            "molecule_chembl_id": "CHEMBL589586",
            "mechanism_of_action": "Kelch-like ECH-associated protein 1 inhibitor",
            "action_type": "INHIBITOR",
            "max_phase": 4
          }
        ],
        "top_ic50_activities": [
          {
            "molecule_chembl_id": "CHEMBL2402207",
            "molecule_pref_name": null,
            "standard_type": "IC50",
            "standard_value": "2700.0",
            "standard_units": "nM",
            "normalized_value_nM": 2700.0,
            "pchembl_value": "5.57",
            "assay_description": "Displacement of MR121-Nrf2 from human N-terminal His-tagged Kelch-DC domain of Keap1 (321 to 609) expressed in Escherichia coli BL21 (DE3) after 40 mins by 2D-FIDA assay",
            "document_journal": "Bioorg Med Chem",
            "document_year": 2013
          },
          {
            "molecule_chembl_id": "CHEMBL2402206",
            "molecule_pref_name": null,
            "standard_type": "IC50",
            "standard_value": "118000.0",
            "standard_units": "nM",
            "normalized_value_nM": 118000.0,
            "pchembl_value": null,
            "assay_description": "Displacement of MR121-Nrf2 from human N-terminal His-tagged Kelch-DC domain of Keap1 (321 to 609) expressed in Escherichia coli BL21 (DE3) after 40 mins by 2D-FIDA assay",
            "document_journal": "Bioorg Med Chem",
            "document_year": 2013
          },
          {
            "molecule_chembl_id": "CHEMBL2402205",
            "molecule_pref_name": null,
            "standard_type": "IC50",
            "standard_value": "33.0",
            "standard_units": "nM",
            "normalized_value_nM": 33.0,
            "pchembl_value": "7.48",
            "assay_description": "Displacement of MR121-Nrf2 from human N-terminal His-tagged Kelch-DC domain of Keap1 (321 to 609) expressed in Escherichia coli BL21 (DE3) after 40 mins by 2D-FIDA assay",
            "document_journal": "Bioorg Med Chem",
            "document_year": 2013
          },
          {
            "molecule_chembl_id": "CHEMBL2402207",
            "molecule_pref_name": null,
            "standard_type": "IC50",
            "standard_value": "1700.0",
            "standard_units": "nM",
            "normalized_value_nM": 1700.0,
            "pchembl_value": "5.77",
            "assay_description": "Binding affinity to the Keap1 (321 to 609 residues) (unknown origin) expressed in Escherichia coli BL21 (DE3) cells by surface plasmon resonance assay",
            "document_journal": "Eur J Med Chem",
            "document_year": 2015
          },
          {
            "molecule_chembl_id": "CHEMBL3237245",
            "molecule_pref_name": null,
            "standard_type": "IC50",
            "standard_value": "20.0",
            "standard_units": "nM",
            "normalized_value_nM": 20.0,
            "pchembl_value": "7.70",
            "assay_description": "Binding affinity to the Keap1 (321 to 609 residues) (unknown origin) expressed in Escherichia coli BL21 (DE3) cells by surface plasmon resonance assay",
            "document_journal": "Eur J Med Chem",
            "document_year": 2015
          },
          {
            "molecule_chembl_id": "CHEMBL2133303",
            "molecule_pref_name": null,
            "standard_type": "IC50",
            "standard_value": null,
            "standard_units": null,
            "normalized_value_nM": null,
            "pchembl_value": null,
            "assay_description": "Binding affinity to the Keap1 (321 to 609 residues) (unknown origin) expressed in Escherichia coli BL21 (DE3) cells by surface plasmon resonance assay",
            "document_journal": "Eur J Med Chem",
            "document_year": 2015
          },
          {
            "molecule_chembl_id": "CHEMBL3632699",
            "molecule_pref_name": null,
            "standard_type": "IC50",
            "standard_value": "2300.0",
            "standard_units": "nM",
            "normalized_value_nM": 2300.0,
            "pchembl_value": "5.64",
            "assay_description": "Binding affinity to the Keap1 (321 to 609 residues) (unknown origin) expressed in Escherichia coli BL21 (DE3) cells by surface plasmon resonance assay",
            "document_journal": "Eur J Med Chem",
            "document_year": 2015
          },
          {
            "molecule_chembl_id": "CHEMBL484276",
            "molecule_pref_name": null,
            "standard_type": "IC50",
            "standard_value": null,
            "standard_units": null,
            "normalized_value_nM": null,
            "pchembl_value": null,
            "assay_description": "Binding affinity to the Keap1 (321 to 609 residues) (unknown origin) expressed in Escherichia coli BL21 (DE3) cells by surface plasmon resonance assay",
            "document_journal": "Eur J Med Chem",
            "document_year": 2015
          },
          {
            "molecule_chembl_id": "CHEMBL3632700",
            "molecule_pref_name": null,
            "standard_type": "IC50",
            "standard_value": null,
            "standard_units": null,
            "normalized_value_nM": null,
            "pchembl_value": null,
            "assay_description": "Binding affinity to the Keap1 (321 to 609 residues) (unknown origin) expressed in Escherichia coli BL21 (DE3) cells by surface plasmon resonance assay",
            "document_journal": "Eur J Med Chem",
            "document_year": 2015
          },
          {
            "molecule_chembl_id": "CHEMBL3632701",
            "molecule_pref_name": null,
            "standard_type": "IC50",
            "standard_value": null,
            "standard_units": null,
            "normalized_value_nM": null,
            "pchembl_value": null,
            "assay_description": "Binding affinity to the Keap1 (321 to 609 residues) (unknown origin) expressed in Escherichia coli BL21 (DE3) cells by surface plasmon resonance assay",
            "document_journal": "Eur J Med Chem",
            "document_year": 2015
          },
          {
            "molecule_chembl_id": "CHEMBL3632702",
            "molecule_pref_name": null,
            "standard_type": "IC50",
            "standard_value": null,
            "standard_units": null,
            "normalized_value_nM": null,
            "pchembl_value": null,
            "assay_description": "Binding affinity to the Keap1 (321 to 609 residues) (unknown origin) expressed in Escherichia coli BL21 (DE3) cells by surface plasmon resonance assay",
            "document_journal": "Eur J Med Chem",
            "document_year": 2015
          },
          {
            "molecule_chembl_id": "CHEMBL3632703",
            "molecule_pref_name": null,
            "standard_type": "IC50",
            "standard_value": null,
            "standard_units": null,
            "normalized_value_nM": null,
            "pchembl_value": null,
            "assay_description": "Binding affinity to the Keap1 (321 to 609 residues) (unknown origin) expressed in Escherichia coli BL21 (DE3) cells by surface plasmon resonance assay",
            "document_journal": "Eur J Med Chem",
            "document_year": 2015
          },
          {
            "molecule_chembl_id": "CHEMBL3632704",
            "molecule_pref_name": null,
            "standard_type": "IC50",
            "standard_value": null,
            "standard_units": null,
            "normalized_value_nM": null,
            "pchembl_value": null,
            "assay_description": "Binding affinity to the Keap1 (321 to 609 residues) (unknown origin) expressed in Escherichia coli BL21 (DE3) cells by surface plasmon resonance assay",
            "document_journal": "Eur J Med Chem",
            "document_year": 2015
          },
          {
            "molecule_chembl_id": "CHEMBL3632705",
            "molecule_pref_name": null,
            "standard_type": "IC50",
            "standard_value": null,
            "standard_units": null,
            "normalized_value_nM": null,
            "pchembl_value": null,
            "assay_description": "Binding affinity to the Keap1 (321 to 609 residues) (unknown origin) expressed in Escherichia coli BL21 (DE3) cells by surface plasmon resonance assay",
            "document_journal": "Eur J Med Chem",
            "document_year": 2015
          },
          {
            "molecule_chembl_id": "CHEMBL3632706",
            "molecule_pref_name": null,
            "standard_type": "IC50",
            "standard_value": null,
            "standard_units": null,
            "normalized_value_nM": null,
            "pchembl_value": null,
            "assay_description": "Binding affinity to the Keap1 (321 to 609 residues) (unknown origin) expressed in Escherichia coli BL21 (DE3) cells by surface plasmon resonance assay",
            "document_journal": "Eur J Med Chem",
            "document_year": 2015
          }
        ]
      },
      "SYK": {
        "target_chembl_id": "CHEMBL2599",
        "candidates": [
          {
            "target_chembl_id": "CHEMBL2599",
            "pref_name": "Tyrosine-protein kinase SYK",
            "target_type": "SINGLE PROTEIN",
            "organism": "Homo sapiens"
          },
          {
            "target_chembl_id": "CHEMBL2803",
            "pref_name": "Tyrosine-protein kinase ZAP-70",
            "target_type": "SINGLE PROTEIN",
            "organism": "Homo sapiens"
          }
        ],
        "mechanisms": [
          {
            "molecule_chembl_id": "CHEMBL4116008",
            "mechanism_of_action": "Tyrosine-protein kinase SYK inhibitor",
            "action_type": "INHIBITOR",
            "max_phase": 2
          },
          {
            "molecule_chembl_id": "CHEMBL5095034",
            "mechanism_of_action": "Tyrosine-protein kinase SYK inhibitor",
            "action_type": "INHIBITOR",
            "max_phase": 3
          },
          {
            "molecule_chembl_id": "CHEMBL3545138",
            "mechanism_of_action": "Tyrosine-protein kinase SYK inhibitor",
            "action_type": "INHIBITOR",
            "max_phase": 1
          },
          {
            "molecule_chembl_id": "CHEMBL5314384",
            "mechanism_of_action": "Tyrosine-protein kinase SYK inhibitor",
            "action_type": "INHIBITOR",
            "max_phase": 2
          },
          {
            "molecule_chembl_id": "CHEMBL4594253",
            "mechanism_of_action": "Tyrosine-protein kinase SYK inhibitor",
            "action_type": "INHIBITOR",
            "max_phase": 2
          },
          {
            "molecule_chembl_id": "CHEMBL3265032",
            "mechanism_of_action": "Tyrosine-protein kinase SYK inhibitor",
            "action_type": "INHIBITOR",
            "max_phase": 3
          },
          {
            "molecule_chembl_id": "CHEMBL515271",
            "mechanism_of_action": "Tyrosine-protein kinase SYK inhibitor",
            "action_type": "INHIBITOR",
            "max_phase": 2
          },
          {
            "molecule_chembl_id": "CHEMBL3545159",
            "mechanism_of_action": "Tyrosine-protein kinase SYK inhibitor",
            "action_type": "INHIBITOR",
            "max_phase": 2
          },
          {
            "molecule_chembl_id": "CHEMBL2170582",
            "mechanism_of_action": "Tyrosine-protein kinase SYK inhibitor",
            "action_type": "INHIBITOR",
            "max_phase": 2
          },
          {
            "molecule_chembl_id": "CHEMBL475251",
            "mechanism_of_action": "Tyrosine-protein kinase SYK inhibitor",
            "action_type": "INHIBITOR",
            "max_phase": 2
          },
          {
            "molecule_chembl_id": "CHEMBL2103830",
            "mechanism_of_action": "Tyrosine-protein kinase SYK inhibitor",
            "action_type": "INHIBITOR",
            "max_phase": 4
          },
          {
            "molecule_chembl_id": "CHEMBL3989516",
            "mechanism_of_action": "Tyrosine-protein kinase SYK inhibitor",
            "action_type": "INHIBITOR",
            "max_phase": 4
          },
          {
            "molecule_chembl_id": "CHEMBL4594275",
            "mechanism_of_action": "Tyrosine-protein kinase SYK inhibitor",
            "action_type": "INHIBITOR",
            "max_phase": 2
          },
          {
            "molecule_chembl_id": "CHEMBL3986824",
            "mechanism_of_action": "Tyrosine-protein kinase SYK inhibitor",
            "action_type": "INHIBITOR",
            "max_phase": 2
          }
        ],
        "top_ic50_activities": [
          {
            "molecule_chembl_id": "CHEMBL78794",
            "molecule_pref_name": null,
            "standard_type": "IC50",
            "standard_value": "12000000.0",
            "standard_units": "nM",
            "normalized_value_nM": 12000000.0,
            "pchembl_value": null,
            "assay_description": "Inhibitory activity against Syk C-terminal SH2.",
            "document_journal": "J Med Chem",
            "document_year": 2001
          },
          {
            "molecule_chembl_id": "CHEMBL142870",
            "molecule_pref_name": null,
            "standard_type": "IC50",
            "standard_value": "5900000.0",
            "standard_units": "nM",
            "normalized_value_nM": 5900000.0,
            "pchembl_value": null,
            "assay_description": "Inhibitory activity against Syk C-terminal SH2.",
            "document_journal": "J Med Chem",
            "document_year": 2001
          },
          {
            "molecule_chembl_id": "CHEMBL142578",
            "molecule_pref_name": null,
            "standard_type": "IC50",
            "standard_value": "8000000.0",
            "standard_units": "nM",
            "normalized_value_nM": 8000000.0,
            "pchembl_value": null,
            "assay_description": "Inhibitory activity against Syk C-terminal SH2 (at 10 mM)",
            "document_journal": "J Med Chem",
            "document_year": 2001
          },
          {
            "molecule_chembl_id": "CHEMBL2368111",
            "molecule_pref_name": null,
            "standard_type": "IC50",
            "standard_value": "350000.0",
            "standard_units": "nM",
            "normalized_value_nM": 350000.0,
            "pchembl_value": null,
            "assay_description": "Inhibitory activity against Syk C-terminal SH2.",
            "document_journal": "J Med Chem",
            "document_year": 2001
          },
          {
            "molecule_chembl_id": "CHEMBL357125",
            "molecule_pref_name": null,
            "standard_type": "IC50",
            "standard_value": "7700000.0",
            "standard_units": "nM",
            "normalized_value_nM": 7700000.0,
            "pchembl_value": null,
            "assay_description": "Inhibitory activity against Syk C-terminal SH2.",
            "document_journal": "J Med Chem",
            "document_year": 2001
          },
          {
            "molecule_chembl_id": "CHEMBL141597",
            "molecule_pref_name": null,
            "standard_type": "IC50",
            "standard_value": "69000.0",
            "standard_units": "nM",
            "normalized_value_nM": 69000.0,
            "pchembl_value": "4.16",
            "assay_description": "Inhibitory activity against Syk C-terminal SH2.",
            "document_journal": "J Med Chem",
            "document_year": 2001
          },
          {
            "molecule_chembl_id": "CHEMBL358512",
            "molecule_pref_name": null,
            "standard_type": "IC50",
            "standard_value": "38000.0",
            "standard_units": "nM",
            "normalized_value_nM": 38000.0,
            "pchembl_value": "4.42",
            "assay_description": "Inhibitory activity against Syk C-terminal SH2.",
            "document_journal": "J Med Chem",
            "document_year": 2001
          },
          {
            "molecule_chembl_id": "CHEMBL145228",
            "molecule_pref_name": null,
            "standard_type": "IC50",
            "standard_value": "71000.0",
            "standard_units": "nM",
            "normalized_value_nM": 71000.0,
            "pchembl_value": "4.15",
            "assay_description": "Inhibitory activity against Syk C-terminal SH2.",
            "document_journal": "J Med Chem",
            "document_year": 2001
          },
          {
            "molecule_chembl_id": "CHEMBL142237",
            "molecule_pref_name": null,
            "standard_type": "IC50",
            "standard_value": "63000.0",
            "standard_units": "nM",
            "normalized_value_nM": 63000.0,
            "pchembl_value": "4.20",
            "assay_description": "Inhibitory activity against Syk C-terminal SH2.",
            "document_journal": "J Med Chem",
            "document_year": 2001
          },
          {
            "molecule_chembl_id": "CHEMBL342360",
            "molecule_pref_name": null,
            "standard_type": "IC50",
            "standard_value": "40000.0",
            "standard_units": "nM",
            "normalized_value_nM": 40000.0,
            "pchembl_value": "4.40",
            "assay_description": "Inhibitory activity against Syk C-terminal SH2.",
            "document_journal": "J Med Chem",
            "document_year": 2001
          },
          {
            "molecule_chembl_id": "CHEMBL348020",
            "molecule_pref_name": null,
            "standard_type": "IC50",
            "standard_value": "41000.0",
            "standard_units": "nM",
            "normalized_value_nM": 41000.0,
            "pchembl_value": "4.39",
            "assay_description": "Inhibitory activity against Syk C-terminal SH2.",
            "document_journal": "J Med Chem",
            "document_year": 2001
          },
          {
            "molecule_chembl_id": "CHEMBL28745",
            "molecule_pref_name": null,
            "standard_type": "IC50",
            "standard_value": "14000.0",
            "standard_units": "nM",
            "normalized_value_nM": 14000.0,
            "pchembl_value": "4.85",
            "assay_description": "Inhibitory activity against Syk C-terminal SH2 domain in in-silico screening",
            "document_journal": "J Med Chem",
            "document_year": 2001
          },
          {
            "molecule_chembl_id": "CHEMBL281696",
            "molecule_pref_name": null,
            "standard_type": "IC50",
            "standard_value": "140.0",
            "standard_units": "nM",
            "normalized_value_nM": 140.0,
            "pchembl_value": "6.85",
            "assay_description": "Inhibitory activity against spleen tyrosine kinase (SYK)",
            "document_journal": "Bioorg Med Chem Lett",
            "document_year": 2003
          },
          {
            "molecule_chembl_id": "CHEMBL285916",
            "molecule_pref_name": null,
            "standard_type": "IC50",
            "standard_value": "260.0",
            "standard_units": "nM",
            "normalized_value_nM": 260.0,
            "pchembl_value": "6.58",
            "assay_description": "Inhibitory activity against spleen tyrosine kinase (SYK)",
            "document_journal": "Bioorg Med Chem Lett",
            "document_year": 2003
          },
          {
            "molecule_chembl_id": "CHEMBL30640",
            "molecule_pref_name": null,
            "standard_type": "IC50",
            "standard_value": "850.0",
            "standard_units": "nM",
            "normalized_value_nM": 850.0,
            "pchembl_value": "6.07",
            "assay_description": "Inhibitory activity against spleen tyrosine kinase (SYK)",
            "document_journal": "Bioorg Med Chem Lett",
            "document_year": 2003
          }
        ]
      },
      "AXL": {
        "target_chembl_id": "CHEMBL4895",
        "candidates": [
          {
            "target_chembl_id": "CHEMBL4895",
            "pref_name": "Tyrosine-protein kinase receptor UFO",
            "target_type": "SINGLE PROTEIN",
            "organism": "Homo sapiens"
          }
        ],
        "mechanisms": [
          {
            "molecule_chembl_id": "CHEMBL3545236",
            "mechanism_of_action": "Tyrosine-protein kinase receptor UFO inhibitor",
            "action_type": "INHIBITOR",
            "max_phase": 1
          },
          {
            "molecule_chembl_id": "CHEMBL3301622",
            "mechanism_of_action": "Tyrosine-protein kinase receptor UFO inhibitor",
            "action_type": "INHIBITOR",
            "max_phase": 4
          },
          {
            "molecule_chembl_id": "CHEMBL3809489",
            "mechanism_of_action": "Tyrosine-protein kinase receptor UFO inhibitor",
            "action_type": "INHIBITOR",
            "max_phase": 2
          },
          {
            "molecule_chembl_id": "CHEMBL3301603",
            "mechanism_of_action": "Tyrosine-protein kinase receptor UFO inhibitor",
            "action_type": "INHIBITOR",
            "max_phase": 4
          },
          {
            "molecule_chembl_id": "CHEMBL4297987",
            "mechanism_of_action": "Tyrosine-protein kinase receptor UFO binding agent",
            "action_type": "BINDING AGENT",
            "max_phase": 2
          },
          {
            "molecule_chembl_id": "CHEMBL3984441",
            "mechanism_of_action": "Tyrosine-protein kinase receptor UFO inhibitor",
            "action_type": "INHIBITOR",
            "max_phase": 2
          },
          {
            "molecule_chembl_id": "CHEMBL5095312",
            "mechanism_of_action": "Tyrosine-protein kinase receptor UFO binding agent",
            "action_type": "BINDING AGENT",
            "max_phase": 2
          }
        ],
        "top_ic50_activities": [
          {
            "molecule_chembl_id": "CHEMBL215803",
            "molecule_pref_name": null,
            "standard_type": "IC50",
            "standard_value": "1000.0",
            "standard_units": "nM",
            "normalized_value_nM": 1000.0,
            "pchembl_value": null,
            "assay_description": "Inhibition of Axl kinase",
            "document_journal": "Bioorg Med Chem Lett",
            "document_year": 2006
          },
          {
            "molecule_chembl_id": "CHEMBL253116",
            "molecule_pref_name": null,
            "standard_type": "IC50",
            "standard_value": "389.0",
            "standard_units": "nM",
            "normalized_value_nM": 389.0,
            "pchembl_value": "6.41",
            "assay_description": "Inhibition of Axl",
            "document_journal": "Bioorg Med Chem Lett",
            "document_year": 2006
          },
          {
            "molecule_chembl_id": "CHEMBL437331",
            "molecule_pref_name": null,
            "standard_type": "IC50",
            "standard_value": "455.0",
            "standard_units": "nM",
            "normalized_value_nM": 455.0,
            "pchembl_value": "6.34",
            "assay_description": "Inhibition of Axl",
            "document_journal": "Bioorg Med Chem Lett",
            "document_year": 2006
          },
          {
            "molecule_chembl_id": "CHEMBL254702",
            "molecule_pref_name": null,
            "standard_type": "IC50",
            "standard_value": "6.4",
            "standard_units": "nM",
            "normalized_value_nM": 6.4,
            "pchembl_value": "8.19",
            "assay_description": "Inhibition of Axl after 11 mins by fluorescence polarization",
            "document_journal": "Bioorg Med Chem Lett",
            "document_year": 2008
          },
          {
            "molecule_chembl_id": "CHEMBL253292",
            "molecule_pref_name": null,
            "standard_type": "IC50",
            "standard_value": "10000.0",
            "standard_units": "nM",
            "normalized_value_nM": 10000.0,
            "pchembl_value": null,
            "assay_description": "Inhibition of Axl kinase",
            "document_journal": "Bioorg Med Chem Lett",
            "document_year": 2008
          },
          {
            "molecule_chembl_id": "CHEMBL414001",
            "molecule_pref_name": null,
            "standard_type": "IC50",
            "standard_value": "300.0",
            "standard_units": "nM",
            "normalized_value_nM": 300.0,
            "pchembl_value": null,
            "assay_description": "Inhibition of Axl",
            "document_journal": "Bioorg Med Chem Lett",
            "document_year": 2008
          },
          {
            "molecule_chembl_id": "CHEMBL256893",
            "molecule_pref_name": null,
            "standard_type": "IC50",
            "standard_value": "500.0",
            "standard_units": "nM",
            "normalized_value_nM": 500.0,
            "pchembl_value": null,
            "assay_description": "Inhibition of Axl",
            "document_journal": "Bioorg Med Chem Lett",
            "document_year": 2008
          },
          {
            "molecule_chembl_id": "CHEMBL601719",
            "molecule_pref_name": "CRIZOTINIB",
            "standard_type": "IC50",
            "standard_value": "294.0",
            "standard_units": "nM",
            "normalized_value_nM": 294.0,
            "pchembl_value": "6.53",
            "assay_description": "Inhibition of Axl",
            "document_journal": "Proc Natl Acad Sci U S A",
            "document_year": 2007
          },
          {
            "molecule_chembl_id": "CHEMBL518051",
            "molecule_pref_name": "SNS-314 MESYLATE",
            "standard_type": "IC50",
            "standard_value": "84.0",
            "standard_units": "nM",
            "normalized_value_nM": 84.0,
            "pchembl_value": "7.08",
            "assay_description": "Inhibition of Axl by radiometric assay",
            "document_journal": "Bioorg Med Chem Lett",
            "document_year": 2008
          },
          {
            "molecule_chembl_id": "CHEMBL460702",
            "molecule_pref_name": "BMS-777607",
            "standard_type": "IC50",
            "standard_value": "1.1",
            "standard_units": "nM",
            "normalized_value_nM": 1.1,
            "pchembl_value": "8.96",
            "assay_description": "Inhibition of Axl",
            "document_journal": "J Med Chem",
            "document_year": 2009
          },
          {
            "molecule_chembl_id": "CHEMBL403776",
            "molecule_pref_name": null,
            "standard_type": "IC50",
            "standard_value": "500.0",
            "standard_units": "nM",
            "normalized_value_nM": 500.0,
            "pchembl_value": null,
            "assay_description": "Inhibition of Axl by fluorescence polarization competition immunoassay",
            "document_journal": "J Med Chem",
            "document_year": 2009
          },
          {
            "molecule_chembl_id": "CHEMBL505830",
            "molecule_pref_name": null,
            "standard_type": "IC50",
            "standard_value": "500.0",
            "standard_units": "nM",
            "normalized_value_nM": 500.0,
            "pchembl_value": null,
            "assay_description": "Inhibition of Axl by fluorescence polarization competition immunoassay",
            "document_journal": "J Med Chem",
            "document_year": 2009
          },
          {
            "molecule_chembl_id": "CHEMBL452965",
            "molecule_pref_name": null,
            "standard_type": "IC50",
            "standard_value": "500.0",
            "standard_units": "nM",
            "normalized_value_nM": 500.0,
            "pchembl_value": null,
            "assay_description": "Inhibition of Axl by fluorescence polarization competition immunoassay",
            "document_journal": "J Med Chem",
            "document_year": 2009
          },
          {
            "molecule_chembl_id": "CHEMBL492809",
            "molecule_pref_name": null,
            "standard_type": "IC50",
            "standard_value": "1000.0",
            "standard_units": "nM",
            "normalized_value_nM": 1000.0,
            "pchembl_value": null,
            "assay_description": "Inhibition of Axl by fluorescence polarization competition immunoassay",
            "document_journal": "J Med Chem",
            "document_year": 2009
          },
          {
            "molecule_chembl_id": "CHEMBL489083",
            "molecule_pref_name": null,
            "standard_type": "IC50",
            "standard_value": "4400.0",
            "standard_units": "nM",
            "normalized_value_nM": 4400.0,
            "pchembl_value": "5.36",
            "assay_description": "Inhibition of human AXL",
            "document_journal": "J Med Chem",
            "document_year": 2008
          }
        ]
      },
      "RRM2B": {
        "target_chembl_id": "CHEMBL3301398",
        "candidates": [
          {
            "target_chembl_id": "CHEMBL3301398",
            "pref_name": "Ribonucleotide reductase",
            "target_type": "PROTEIN COMPLEX",
            "organism": "Homo sapiens"
          }
        ],
        "mechanisms": [
          {
            "molecule_chembl_id": "CHEMBL231616",
            "mechanism_of_action": "Ribonucleotide reductase inhibitor",
            "action_type": "INHIBITOR",
            "max_phase": 3
          }
        ],
        "top_ic50_activities": [
          {
            "molecule_chembl_id": "CHEMBL467",
            "molecule_pref_name": "HYDROXYUREA",
            "standard_type": "IC50",
            "standard_value": "148000.0",
            "standard_units": "nM",
            "normalized_value_nM": 148000.0,
            "pchembl_value": null,
            "assay_description": "holoenzyme assay: A diverse compound library from NCI Developmental Therapeutics Program (DTP) was subjected to a virtual screening process to identify potential RR inhibitors. The DTP library contains 2,000 different compounds. A novel ligand binding pocket on human RRM2 identified from the X-ray crystal structure (PDB 2UW2) was selected to identify potential inhibitor compounds that were in close proximity to the RRM1/RRM2 interface but distant from the dityrosyl-diiron center in order to avoid iron chelating side effects. This ligand binding pocket, which consists of 32 amino acid residues conserved among human and mouse RRM2 protein families, is in close proximity to the RRM1/RRM2 interface. The structure of the ligand binding pocket is set forth in FIG. 4. The pocket consists of helices \u03b17, \u03b18, and \u03b110 at the C-terminal domain. The narrow interior end of the V-shaped pocket is lined up with hydrophobic residues near the back of dityrosyl diiron cluster center. Polar residues such as D271, R330, and E334 that are located near the open-end of the pocket may potentially interact with the flexible C-terminus. The pocket is lined mostly with interior hydrophobic residues with charged residues exposed to the surface.",
            "document_journal": null,
            "document_year": 2018
          },
          {
            "molecule_chembl_id": "CHEMBL231616",
            "molecule_pref_name": "TRIAPINE",
            "standard_type": "IC50",
            "standard_value": "1200.0",
            "standard_units": "nM",
            "normalized_value_nM": 1200.0,
            "pchembl_value": "5.92",
            "assay_description": "holoenzyme assay: A diverse compound library from NCI Developmental Therapeutics Program (DTP) was subjected to a virtual screening process to identify potential RR inhibitors. The DTP library contains 2,000 different compounds. A novel ligand binding pocket on human RRM2 identified from the X-ray crystal structure (PDB 2UW2) was selected to identify potential inhibitor compounds that were in close proximity to the RRM1/RRM2 interface but distant from the dityrosyl-diiron center in order to avoid iron chelating side effects. This ligand binding pocket, which consists of 32 amino acid residues conserved among human and mouse RRM2 protein families, is in close proximity to the RRM1/RRM2 interface. The structure of the ligand binding pocket is set forth in FIG. 4. The pocket consists of helices \u03b17, \u03b18, and \u03b110 at the C-terminal domain. The narrow interior end of the V-shaped pocket is lined up with hydrophobic residues near the back of dityrosyl diiron cluster center. Polar residues such as D271, R330, and E334 that are located near the open-end of the pocket may potentially interact with the flexible C-terminus. The pocket is lined mostly with interior hydrophobic residues with charged residues exposed to the surface.",
            "document_journal": null,
            "document_year": 2018
          },
          {
            "molecule_chembl_id": "CHEMBL1623950",
            "molecule_pref_name": null,
            "standard_type": "IC50",
            "standard_value": "19100.0",
            "standard_units": "nM",
            "normalized_value_nM": 19100.0,
            "pchembl_value": "4.72",
            "assay_description": "holoenzyme assay: A diverse compound library from NCI Developmental Therapeutics Program (DTP) was subjected to a virtual screening process to identify potential RR inhibitors. The DTP library contains 2,000 different compounds. A novel ligand binding pocket on human RRM2 identified from the X-ray crystal structure (PDB 2UW2) was selected to identify potential inhibitor compounds that were in close proximity to the RRM1/RRM2 interface but distant from the dityrosyl-diiron center in order to avoid iron chelating side effects. This ligand binding pocket, which consists of 32 amino acid residues conserved among human and mouse RRM2 protein families, is in close proximity to the RRM1/RRM2 interface. The structure of the ligand binding pocket is set forth in FIG. 4. The pocket consists of helices \u03b17, \u03b18, and \u03b110 at the C-terminal domain. The narrow interior end of the V-shaped pocket is lined up with hydrophobic residues near the back of dityrosyl diiron cluster center. Polar residues such as D271, R330, and E334 that are located near the open-end of the pocket may potentially interact with the flexible C-terminus. The pocket is lined mostly with interior hydrophobic residues with charged residues exposed to the surface.",
            "document_journal": null,
            "document_year": 2018
          },
          {
            "molecule_chembl_id": "CHEMBL5789340",
            "molecule_pref_name": null,
            "standard_type": "IC50",
            "standard_value": "15300.0",
            "standard_units": "nM",
            "normalized_value_nM": 15300.0,
            "pchembl_value": "4.82",
            "assay_description": "holoenzyme assay: A diverse compound library from NCI Developmental Therapeutics Program (DTP) was subjected to a virtual screening process to identify potential RR inhibitors. The DTP library contains 2,000 different compounds. A novel ligand binding pocket on human RRM2 identified from the X-ray crystal structure (PDB 2UW2) was selected to identify potential inhibitor compounds that were in close proximity to the RRM1/RRM2 interface but distant from the dityrosyl-diiron center in order to avoid iron chelating side effects. This ligand binding pocket, which consists of 32 amino acid residues conserved among human and mouse RRM2 protein families, is in close proximity to the RRM1/RRM2 interface. The structure of the ligand binding pocket is set forth in FIG. 4. The pocket consists of helices \u03b17, \u03b18, and \u03b110 at the C-terminal domain. The narrow interior end of the V-shaped pocket is lined up with hydrophobic residues near the back of dityrosyl diiron cluster center. Polar residues such as D271, R330, and E334 that are located near the open-end of the pocket may potentially interact with the flexible C-terminus. The pocket is lined mostly with interior hydrophobic residues with charged residues exposed to the surface.",
            "document_journal": null,
            "document_year": 2018
          },
          {
            "molecule_chembl_id": "CHEMBL5817635",
            "molecule_pref_name": null,
            "standard_type": "IC50",
            "standard_value": "9300.0",
            "standard_units": "nM",
            "normalized_value_nM": 9300.0,
            "pchembl_value": "5.03",
            "assay_description": "holoenzyme assay: A diverse compound library from NCI Developmental Therapeutics Program (DTP) was subjected to a virtual screening process to identify potential RR inhibitors. The DTP library contains 2,000 different compounds. A novel ligand binding pocket on human RRM2 identified from the X-ray crystal structure (PDB 2UW2) was selected to identify potential inhibitor compounds that were in close proximity to the RRM1/RRM2 interface but distant from the dityrosyl-diiron center in order to avoid iron chelating side effects. This ligand binding pocket, which consists of 32 amino acid residues conserved among human and mouse RRM2 protein families, is in close proximity to the RRM1/RRM2 interface. The structure of the ligand binding pocket is set forth in FIG. 4. The pocket consists of helices \u03b17, \u03b18, and \u03b110 at the C-terminal domain. The narrow interior end of the V-shaped pocket is lined up with hydrophobic residues near the back of dityrosyl diiron cluster center. Polar residues such as D271, R330, and E334 that are located near the open-end of the pocket may potentially interact with the flexible C-terminus. The pocket is lined mostly with interior hydrophobic residues with charged residues exposed to the surface.",
            "document_journal": null,
            "document_year": 2018
          },
          {
            "molecule_chembl_id": "CHEMBL5775741",
            "molecule_pref_name": null,
            "standard_type": "IC50",
            "standard_value": "60.0",
            "standard_units": "nM",
            "normalized_value_nM": 60.0,
            "pchembl_value": "7.22",
            "assay_description": "Human RNR Inhibition Effect: The inhibitory activity against the ribonucleotide reduction reaction (hereinafter referred to as RNR reaction) of the test compound was determined by measuring the formation of deoxycytidine diphosphate (hereinafter referred to as dCDP) from cytidine diphosphate (hereinafter referred to as CDP) by the following method.Human M1 subunit and human M2 subunit (mutant lacking amino terminal 59 amino acids), which are fused a histidine tag at the amino terminus, are overexpressed in Escherichia coli and are solubilized after collection, and histidine tagged human M1 and M2 proteins were purified on a nickel chelate column.For measuring the inhibitory activity of the test compound against the RNR reaction, the method described in the document [CANCER RESEARCH 64, 1-6, 2004] was referred to.",
            "document_journal": null,
            "document_year": 2023
          },
          {
            "molecule_chembl_id": "CHEMBL5907447",
            "molecule_pref_name": null,
            "standard_type": "IC50",
            "standard_value": "300.0",
            "standard_units": "nM",
            "normalized_value_nM": 300.0,
            "pchembl_value": "6.52",
            "assay_description": "Human RNR Inhibition Effect: The inhibitory activity against the ribonucleotide reduction reaction (hereinafter referred to as RNR reaction) of the test compound was determined by measuring the formation of deoxycytidine diphosphate (hereinafter referred to as dCDP) from cytidine diphosphate (hereinafter referred to as CDP) by the following method.Human M1 subunit and human M2 subunit (mutant lacking amino terminal 59 amino acids), which are fused a histidine tag at the amino terminus, are overexpressed in Escherichia coli and are solubilized after collection, and histidine tagged human M1 and M2 proteins were purified on a nickel chelate column.For measuring the inhibitory activity of the test compound against the RNR reaction, the method described in the document [CANCER RESEARCH 64, 1-6, 2004] was referred to.",
            "document_journal": null,
            "document_year": 2023
          },
          {
            "molecule_chembl_id": "CHEMBL5808535",
            "molecule_pref_name": null,
            "standard_type": "IC50",
            "standard_value": "380.0",
            "standard_units": "nM",
            "normalized_value_nM": 380.0,
            "pchembl_value": "6.42",
            "assay_description": "Human RNR Inhibition Effect: The inhibitory activity against the ribonucleotide reduction reaction (hereinafter referred to as RNR reaction) of the test compound was determined by measuring the formation of deoxycytidine diphosphate (hereinafter referred to as dCDP) from cytidine diphosphate (hereinafter referred to as CDP) by the following method.Human M1 subunit and human M2 subunit (mutant lacking amino terminal 59 amino acids), which are fused a histidine tag at the amino terminus, are overexpressed in Escherichia coli and are solubilized after collection, and histidine tagged human M1 and M2 proteins were purified on a nickel chelate column.For measuring the inhibitory activity of the test compound against the RNR reaction, the method described in the document [CANCER RESEARCH 64, 1-6, 2004] was referred to.",
            "document_journal": null,
            "document_year": 2023
          },
          {
            "molecule_chembl_id": "CHEMBL5816490",
            "molecule_pref_name": null,
            "standard_type": "IC50",
            "standard_value": "140.0",
            "standard_units": "nM",
            "normalized_value_nM": 140.0,
            "pchembl_value": "6.85",
            "assay_description": "Human RNR Inhibition Effect: The inhibitory activity against the ribonucleotide reduction reaction (hereinafter referred to as RNR reaction) of the test compound was determined by measuring the formation of deoxycytidine diphosphate (hereinafter referred to as dCDP) from cytidine diphosphate (hereinafter referred to as CDP) by the following method.Human M1 subunit and human M2 subunit (mutant lacking amino terminal 59 amino acids), which are fused a histidine tag at the amino terminus, are overexpressed in Escherichia coli and are solubilized after collection, and histidine tagged human M1 and M2 proteins were purified on a nickel chelate column.For measuring the inhibitory activity of the test compound against the RNR reaction, the method described in the document [CANCER RESEARCH 64, 1-6, 2004] was referred to.",
            "document_journal": null,
            "document_year": 2023
          },
          {
            "molecule_chembl_id": "CHEMBL5852405",
            "molecule_pref_name": null,
            "standard_type": "IC50",
            "standard_value": "110.0",
            "standard_units": "nM",
            "normalized_value_nM": 110.0,
            "pchembl_value": "6.96",
            "assay_description": "Human RNR Inhibition Effect: The inhibitory activity against the ribonucleotide reduction reaction (hereinafter referred to as RNR reaction) of the test compound was determined by measuring the formation of deoxycytidine diphosphate (hereinafter referred to as dCDP) from cytidine diphosphate (hereinafter referred to as CDP) by the following method.Human M1 subunit and human M2 subunit (mutant lacking amino terminal 59 amino acids), which are fused a histidine tag at the amino terminus, are overexpressed in Escherichia coli and are solubilized after collection, and histidine tagged human M1 and M2 proteins were purified on a nickel chelate column.For measuring the inhibitory activity of the test compound against the RNR reaction, the method described in the document [CANCER RESEARCH 64, 1-6, 2004] was referred to.",
            "document_journal": null,
            "document_year": 2023
          },
          {
            "molecule_chembl_id": "CHEMBL5804442",
            "molecule_pref_name": null,
            "standard_type": "IC50",
            "standard_value": "450.0",
            "standard_units": "nM",
            "normalized_value_nM": 450.0,
            "pchembl_value": "6.35",
            "assay_description": "Human RNR Inhibition Effect: The inhibitory activity against the ribonucleotide reduction reaction (hereinafter referred to as RNR reaction) of the test compound was determined by measuring the formation of deoxycytidine diphosphate (hereinafter referred to as dCDP) from cytidine diphosphate (hereinafter referred to as CDP) by the following method.Human M1 subunit and human M2 subunit (mutant lacking amino terminal 59 amino acids), which are fused a histidine tag at the amino terminus, are overexpressed in Escherichia coli and are solubilized after collection, and histidine tagged human M1 and M2 proteins were purified on a nickel chelate column.For measuring the inhibitory activity of the test compound against the RNR reaction, the method described in the document [CANCER RESEARCH 64, 1-6, 2004] was referred to.",
            "document_journal": null,
            "document_year": 2023
          },
          {
            "molecule_chembl_id": "CHEMBL6018826",
            "molecule_pref_name": null,
            "standard_type": "IC50",
            "standard_value": "600.0",
            "standard_units": "nM",
            "normalized_value_nM": 600.0,
            "pchembl_value": "6.22",
            "assay_description": "Human RNR Inhibition Effect: The inhibitory activity against the ribonucleotide reduction reaction (hereinafter referred to as RNR reaction) of the test compound was determined by measuring the formation of deoxycytidine diphosphate (hereinafter referred to as dCDP) from cytidine diphosphate (hereinafter referred to as CDP) by the following method.Human M1 subunit and human M2 subunit (mutant lacking amino terminal 59 amino acids), which are fused a histidine tag at the amino terminus, are overexpressed in Escherichia coli and are solubilized after collection, and histidine tagged human M1 and M2 proteins were purified on a nickel chelate column.For measuring the inhibitory activity of the test compound against the RNR reaction, the method described in the document [CANCER RESEARCH 64, 1-6, 2004] was referred to.",
            "document_journal": null,
            "document_year": 2023
          },
          {
            "molecule_chembl_id": "CHEMBL5948645",
            "molecule_pref_name": null,
            "standard_type": "IC50",
            "standard_value": "140.0",
            "standard_units": "nM",
            "normalized_value_nM": 140.0,
            "pchembl_value": "6.85",
            "assay_description": "Human RNR Inhibition Effect: The inhibitory activity against the ribonucleotide reduction reaction (hereinafter referred to as RNR reaction) of the test compound was determined by measuring the formation of deoxycytidine diphosphate (hereinafter referred to as dCDP) from cytidine diphosphate (hereinafter referred to as CDP) by the following method.Human M1 subunit and human M2 subunit (mutant lacking amino terminal 59 amino acids), which are fused a histidine tag at the amino terminus, are overexpressed in Escherichia coli and are solubilized after collection, and histidine tagged human M1 and M2 proteins were purified on a nickel chelate column.For measuring the inhibitory activity of the test compound against the RNR reaction, the method described in the document [CANCER RESEARCH 64, 1-6, 2004] was referred to.",
            "document_journal": null,
            "document_year": 2023
          },
          {
            "molecule_chembl_id": "CHEMBL5882301",
            "molecule_pref_name": null,
            "standard_type": "IC50",
            "standard_value": "180.0",
            "standard_units": "nM",
            "normalized_value_nM": 180.0,
            "pchembl_value": "6.75",
            "assay_description": "Human RNR Inhibition Effect: The inhibitory activity against the ribonucleotide reduction reaction (hereinafter referred to as RNR reaction) of the test compound was determined by measuring the formation of deoxycytidine diphosphate (hereinafter referred to as dCDP) from cytidine diphosphate (hereinafter referred to as CDP) by the following method.Human M1 subunit and human M2 subunit (mutant lacking amino terminal 59 amino acids), which are fused a histidine tag at the amino terminus, are overexpressed in Escherichia coli and are solubilized after collection, and histidine tagged human M1 and M2 proteins were purified on a nickel chelate column.For measuring the inhibitory activity of the test compound against the RNR reaction, the method described in the document [CANCER RESEARCH 64, 1-6, 2004] was referred to.",
            "document_journal": null,
            "document_year": 2023
          },
          {
            "molecule_chembl_id": "CHEMBL5977073",
            "molecule_pref_name": null,
            "standard_type": "IC50",
            "standard_value": "170.0",
            "standard_units": "nM",
            "normalized_value_nM": 170.0,
            "pchembl_value": "6.77",
            "assay_description": "Human RNR Inhibition Effect: The inhibitory activity against the ribonucleotide reduction reaction (hereinafter referred to as RNR reaction) of the test compound was determined by measuring the formation of deoxycytidine diphosphate (hereinafter referred to as dCDP) from cytidine diphosphate (hereinafter referred to as CDP) by the following method.Human M1 subunit and human M2 subunit (mutant lacking amino terminal 59 amino acids), which are fused a histidine tag at the amino terminus, are overexpressed in Escherichia coli and are solubilized after collection, and histidine tagged human M1 and M2 proteins were purified on a nickel chelate column.For measuring the inhibitory activity of the test compound against the RNR reaction, the method described in the document [CANCER RESEARCH 64, 1-6, 2004] was referred to.",
            "document_journal": null,
            "document_year": 2023
          }
        ]
      },
      "CACNA1S": {
        "target_chembl_id": "CHEMBL3805",
        "candidates": [
          {
            "target_chembl_id": "CHEMBL3805",
            "pref_name": "Voltage-dependent L-type calcium channel subunit alpha-1S",
            "target_type": "SINGLE PROTEIN",
            "organism": "Homo sapiens"
          },
          {
            "target_chembl_id": "CHEMBL1687682",
            "pref_name": "Voltage-dependent R-type calcium channel subunit alpha-1E",
            "target_type": "SINGLE PROTEIN",
            "organism": "Homo sapiens"
          }
        ],
        "mechanisms": [],
        "top_ic50_activities": []
      },
      "TREM2": {
        "target_chembl_id": "CHEMBL6196124",
        "candidates": [
          {
            "target_chembl_id": "CHEMBL6196124",
            "pref_name": "Triggering receptor expressed on myeloid cells 2",
            "target_type": "SINGLE PROTEIN",
            "organism": "Homo sapiens"
          }
        ],
        "mechanisms": [],
        "top_ic50_activities": []
      },
      "APP": {
        "target_chembl_id": "CHEMBL2487",
        "candidates": [
          {
            "target_chembl_id": "CHEMBL2487",
            "pref_name": "Amyloid-beta precursor protein",
            "target_type": "SINGLE PROTEIN",
            "organism": "Homo sapiens"
          },
          {
            "target_chembl_id": "CHEMBL4072",
            "pref_name": "Cathepsin B",
            "target_type": "SINGLE PROTEIN",
            "organism": "Homo sapiens"
          }
        ],
        "mechanisms": [
          {
            "molecule_chembl_id": "CHEMBL1743025",
            "mechanism_of_action": "Amyloid-beta A4 protein binding agent",
            "action_type": "BINDING AGENT",
            "max_phase": 3
          },
          {
            "molecule_chembl_id": "CHEMBL1743072",
            "mechanism_of_action": "Amyloid-beta A4 protein binding agent",
            "action_type": "BINDING AGENT",
            "max_phase": 3
          },
          {
            "molecule_chembl_id": "CHEMBL2108576",
            "mechanism_of_action": "Amyloid-beta A4 protein binding agent",
            "action_type": "BINDING AGENT",
            "max_phase": 3
          },
          {
            "molecule_chembl_id": "CHEMBL3039540",
            "mechanism_of_action": "Amyloid-beta A4 protein binding agent",
            "action_type": "BINDING AGENT",
            "max_phase": 4
          },
          {
            "molecule_chembl_id": "CHEMBL1743004",
            "mechanism_of_action": "Amyloid-beta A4 protein inhibitor",
            "action_type": "INHIBITOR",
            "max_phase": 3
          },
          {
            "molecule_chembl_id": "CHEMBL1743058",
            "mechanism_of_action": "Amyloid-beta A4 protein binding agent",
            "action_type": "BINDING AGENT",
            "max_phase": 2
          },
          {
            "molecule_chembl_id": "CHEMBL2109300",
            "mechanism_of_action": "Amyloid-beta A4 protein binding agent",
            "action_type": "BINDING AGENT",
            "max_phase": 2
          },
          {
            "molecule_chembl_id": "CHEMBL3833321",
            "mechanism_of_action": "Amyloid-beta A4 protein inhibitor",
            "action_type": "INHIBITOR",
            "max_phase": 4
          },
          {
            "molecule_chembl_id": "CHEMBL149082",
            "mechanism_of_action": "Amyloid-beta A4 protein stabiliser",
            "action_type": "STABILISER",
            "max_phase": 3
          },
          {
            "molecule_chembl_id": "CHEMBL4297245",
            "mechanism_of_action": "Amyloid-beta A4 protein disrupting agent",
            "action_type": "DISRUPTING AGENT",
            "max_phase": 4
          },
          {
            "molecule_chembl_id": "CHEMBL2108058",
            "mechanism_of_action": "Amyloid-beta A4 protein vaccine antigen",
            "action_type": "VACCINE ANTIGEN",
            "max_phase": 2
          },
          {
            "molecule_chembl_id": "CHEMBL2108328",
            "mechanism_of_action": "Amyloid-beta A4 protein vaccine antigen",
            "action_type": "VACCINE ANTIGEN",
            "max_phase": 2
          },
          {
            "molecule_chembl_id": "CHEMBL4650301",
            "mechanism_of_action": "Amyloid-beta A4 protein stabiliser",
            "action_type": "STABILISER",
            "max_phase": 3
          }
        ],
        "top_ic50_activities": [
          {
            "molecule_chembl_id": "CHEMBL311039",
            "molecule_pref_name": null,
            "standard_type": "IC50",
            "standard_value": "5000.0",
            "standard_units": "nM",
            "normalized_value_nM": 5000.0,
            "pchembl_value": "5.30",
            "assay_description": "Inhibition of A-beta-42 production by inhibiting Gamma-secretase proteolytic pathway in HEK293 cell stably transfected with a double mutant form of human APP(K595N/M596L)",
            "document_journal": "J Med Chem",
            "document_year": 2000
          },
          {
            "molecule_chembl_id": "CHEMBL450926",
            "molecule_pref_name": null,
            "standard_type": "IC50",
            "standard_value": "2700.0",
            "standard_units": "nM",
            "normalized_value_nM": 2700.0,
            "pchembl_value": "5.57",
            "assay_description": "Inhibition of A-beta-42 production by inhibiting Gamma-secretase proteolytic pathway in HEK293 cell stably transfected with a double mutant form of human APP(K595N/M596L)",
            "document_journal": "J Med Chem",
            "document_year": 2000
          },
          {
            "molecule_chembl_id": "CHEMBL310242",
            "molecule_pref_name": null,
            "standard_type": "IC50",
            "standard_value": "1800.0",
            "standard_units": "nM",
            "normalized_value_nM": 1800.0,
            "pchembl_value": "5.75",
            "assay_description": "Inhibition of A-beta-42 production by inhibiting Gamma-secretase proteolytic pathway in HEK293 cell stably transfected with a double mutant form of human APP(K595N/M596L)",
            "document_journal": "J Med Chem",
            "document_year": 2000
          },
          {
            "molecule_chembl_id": "CHEMBL74874",
            "molecule_pref_name": null,
            "standard_type": "IC50",
            "standard_value": "11000.0",
            "standard_units": "nM",
            "normalized_value_nM": 11000.0,
            "pchembl_value": "4.96",
            "assay_description": "Inhibition of A-beta-42 production by inhibiting Gamma-secretase proteolytic pathway in HEK293 cell stably transfected with a double mutant form of human APP(K595N/M596L)",
            "document_journal": "J Med Chem",
            "document_year": 2000
          },
          {
            "molecule_chembl_id": "CHEMBL75183",
            "molecule_pref_name": null,
            "standard_type": "IC50",
            "standard_value": "10000.0",
            "standard_units": "nM",
            "normalized_value_nM": 10000.0,
            "pchembl_value": "5.00",
            "assay_description": "Inhibition of A-beta-42 production by inhibiting Gamma-secretase proteolytic pathway in HEK293 cell stably transfected with a double mutant form of human APP(K595N/M596L)",
            "document_journal": "J Med Chem",
            "document_year": 2000
          },
          {
            "molecule_chembl_id": "CHEMBL563",
            "molecule_pref_name": "FLURBIPROFEN",
            "standard_type": "IC50",
            "standard_value": "305000.0",
            "standard_units": "nM",
            "normalized_value_nM": 305000.0,
            "pchembl_value": null,
            "assay_description": "Inhibitory concentration against beta-amyloid-42 (Abeta42) secretion was evaluated in human neuroglioma cells (H4-APP695NL)",
            "document_journal": "J Med Chem",
            "document_year": 2005
          },
          {
            "molecule_chembl_id": "CHEMBL196279",
            "molecule_pref_name": null,
            "standard_type": "IC50",
            "standard_value": "75000.0",
            "standard_units": "nM",
            "normalized_value_nM": 75000.0,
            "pchembl_value": "4.12",
            "assay_description": "Inhibitory concentration against beta-amyloid-42 (Abeta42) secretion was evaluated in human neuroglioma cells (H4-APP695NL)",
            "document_journal": "J Med Chem",
            "document_year": 2005
          },
          {
            "molecule_chembl_id": "CHEMBL196279",
            "molecule_pref_name": null,
            "standard_type": "IC50",
            "standard_value": null,
            "standard_units": "nM",
            "normalized_value_nM": null,
            "pchembl_value": null,
            "assay_description": "Concentration required to inhibit A beta 40 peptide; nd is not determined",
            "document_journal": "J Med Chem",
            "document_year": 2005
          },
          {
            "molecule_chembl_id": "CHEMBL195970",
            "molecule_pref_name": null,
            "standard_type": "IC50",
            "standard_value": "77000.0",
            "standard_units": "nM",
            "normalized_value_nM": 77000.0,
            "pchembl_value": "4.11",
            "assay_description": "Inhibitory concentration against beta-amyloid-42 (Abeta42) secretion was evaluated in human neuroglioma cells (H4-APP695NL)",
            "document_journal": "J Med Chem",
            "document_year": 2005
          },
          {
            "molecule_chembl_id": "CHEMBL195970",
            "molecule_pref_name": null,
            "standard_type": "IC50",
            "standard_value": "94000.0",
            "standard_units": "nM",
            "normalized_value_nM": 94000.0,
            "pchembl_value": "4.03",
            "assay_description": "Concentration required to inhibit A beta 40 peptide",
            "document_journal": "J Med Chem",
            "document_year": 2005
          },
          {
            "molecule_chembl_id": "CHEMBL197456",
            "molecule_pref_name": null,
            "standard_type": "IC50",
            "standard_value": null,
            "standard_units": "nM",
            "normalized_value_nM": null,
            "pchembl_value": null,
            "assay_description": "Concentration required to inhibit amyloid beta 42 peptide; nd is not determined",
            "document_journal": "J Med Chem",
            "document_year": 2005
          },
          {
            "molecule_chembl_id": "CHEMBL194098",
            "molecule_pref_name": null,
            "standard_type": "IC50",
            "standard_value": null,
            "standard_units": "nM",
            "normalized_value_nM": null,
            "pchembl_value": null,
            "assay_description": "Concentration required to inhibit amyloid beta 42 peptide; nd is not determined",
            "document_journal": "J Med Chem",
            "document_year": 2005
          },
          {
            "molecule_chembl_id": "CHEMBL193415",
            "molecule_pref_name": null,
            "standard_type": "IC50",
            "standard_value": null,
            "standard_units": "nM",
            "normalized_value_nM": null,
            "pchembl_value": null,
            "assay_description": "Concentration required to inhibit amyloid beta 42 peptide; nd is not determined",
            "document_journal": "J Med Chem",
            "document_year": 2005
          },
          {
            "molecule_chembl_id": "CHEMBL264006",
            "molecule_pref_name": null,
            "standard_type": "IC50",
            "standard_value": "21000.0",
            "standard_units": "nM",
            "normalized_value_nM": 21000.0,
            "pchembl_value": "4.68",
            "assay_description": "Inhibitory concentration against beta-amyloid-42 (Abeta42) secretion was evaluated in human neuroglioma cells (H4-APP695NL)",
            "document_journal": "J Med Chem",
            "document_year": 2005
          },
          {
            "molecule_chembl_id": "CHEMBL264006",
            "molecule_pref_name": null,
            "standard_type": "IC50",
            "standard_value": "46000.0",
            "standard_units": "nM",
            "normalized_value_nM": 46000.0,
            "pchembl_value": "4.34",
            "assay_description": "Concentration required to inhibit A beta 40 peptide",
            "document_journal": "J Med Chem",
            "document_year": 2005
          }
        ]
      },
      "MAPT": {
        "target_chembl_id": "CHEMBL1293224",
        "candidates": [
          {
            "target_chembl_id": "CHEMBL1293224",
            "pref_name": "Microtubule-associated protein tau",
            "target_type": "SINGLE PROTEIN",
            "organism": "Homo sapiens"
          }
        ],
        "mechanisms": [
          {
            "molecule_chembl_id": "CHEMBL4297860",
            "mechanism_of_action": "Microtubule-associated protein tau inhibitor",
            "action_type": "INHIBITOR",
            "max_phase": 2
          },
          {
            "molecule_chembl_id": "CHEMBL4298093",
            "mechanism_of_action": "Microtubule-associated protein tau inhibitor",
            "action_type": "INHIBITOR",
            "max_phase": 2
          },
          {
            "molecule_chembl_id": "CHEMBL3990042",
            "mechanism_of_action": "Microtubule-associated protein tau inhibitor",
            "action_type": "INHIBITOR",
            "max_phase": 2
          },
          {
            "molecule_chembl_id": "CHEMBL4298021",
            "mechanism_of_action": "Microtubule-associated protein tau inhibitor",
            "action_type": "INHIBITOR",
            "max_phase": 2
          },
          {
            "molecule_chembl_id": "CHEMBL4650402",
            "mechanism_of_action": "Microtubule-associated protein tau inhibitor",
            "action_type": "INHIBITOR",
            "max_phase": 2
          },
          {
            "molecule_chembl_id": "CHEMBL4594612",
            "mechanism_of_action": "Microtubule-associated protein tau inhibitor",
            "action_type": "INHIBITOR",
            "max_phase": 2
          }
        ],
        "top_ic50_activities": [
          {
            "molecule_chembl_id": "CHEMBL2036419",
            "molecule_pref_name": null,
            "standard_type": "IC50",
            "standard_value": "256.0",
            "standard_units": "nM",
            "normalized_value_nM": 256.0,
            "pchembl_value": "6.59",
            "assay_description": "Displacement of Thioflavin S from recombinant human tau expressed in Escherichia coli after 30 mins by fluorescence assay",
            "document_journal": "ACS Med Chem Lett",
            "document_year": 2012
          },
          {
            "molecule_chembl_id": "CHEMBL2181538",
            "molecule_pref_name": null,
            "standard_type": "IC50",
            "standard_value": "1251.0",
            "standard_units": "nM",
            "normalized_value_nM": 1251.0,
            "pchembl_value": "5.90",
            "assay_description": "Displacement of thiazene red from tau aggregate",
            "document_journal": "J Med Chem",
            "document_year": 2012
          },
          {
            "molecule_chembl_id": "CHEMBL2181537",
            "molecule_pref_name": null,
            "standard_type": "IC50",
            "standard_value": "1591.0",
            "standard_units": "nM",
            "normalized_value_nM": 1591.0,
            "pchembl_value": "5.80",
            "assay_description": "Displacement of thiazene red from tau aggregate",
            "document_journal": "J Med Chem",
            "document_year": 2012
          },
          {
            "molecule_chembl_id": "CHEMBL2181536",
            "molecule_pref_name": null,
            "standard_type": "IC50",
            "standard_value": null,
            "standard_units": null,
            "normalized_value_nM": null,
            "pchembl_value": null,
            "assay_description": "Displacement of thiazene red from tau aggregate",
            "document_journal": "J Med Chem",
            "document_year": 2012
          },
          {
            "molecule_chembl_id": "CHEMBL2181535",
            "molecule_pref_name": null,
            "standard_type": "IC50",
            "standard_value": "4707.0",
            "standard_units": "nM",
            "normalized_value_nM": 4707.0,
            "pchembl_value": "5.33",
            "assay_description": "Displacement of thiazene red from tau aggregate",
            "document_journal": "J Med Chem",
            "document_year": 2012
          },
          {
            "molecule_chembl_id": "CHEMBL2181534",
            "molecule_pref_name": null,
            "standard_type": "IC50",
            "standard_value": null,
            "standard_units": null,
            "normalized_value_nM": null,
            "pchembl_value": null,
            "assay_description": "Displacement of thiazene red from tau aggregate",
            "document_journal": "J Med Chem",
            "document_year": 2012
          },
          {
            "molecule_chembl_id": "CHEMBL2181533",
            "molecule_pref_name": null,
            "standard_type": "IC50",
            "standard_value": "2.0",
            "standard_units": "nM",
            "normalized_value_nM": 2.0,
            "pchembl_value": "8.70",
            "assay_description": "Displacement of thiazene red from tau aggregate",
            "document_journal": "J Med Chem",
            "document_year": 2012
          },
          {
            "molecule_chembl_id": "CHEMBL2181532",
            "molecule_pref_name": null,
            "standard_type": "IC50",
            "standard_value": "2.0",
            "standard_units": "nM",
            "normalized_value_nM": 2.0,
            "pchembl_value": "8.70",
            "assay_description": "Displacement of thiazene red from tau aggregate",
            "document_journal": "J Med Chem",
            "document_year": 2012
          },
          {
            "molecule_chembl_id": "CHEMBL2181531",
            "molecule_pref_name": null,
            "standard_type": "IC50",
            "standard_value": "17.0",
            "standard_units": "nM",
            "normalized_value_nM": 17.0,
            "pchembl_value": "7.77",
            "assay_description": "Displacement of thiazene red from tau aggregate",
            "document_journal": "J Med Chem",
            "document_year": 2012
          },
          {
            "molecule_chembl_id": "CHEMBL2181047",
            "molecule_pref_name": null,
            "standard_type": "IC50",
            "standard_value": "7469.0",
            "standard_units": "nM",
            "normalized_value_nM": 7469.0,
            "pchembl_value": "5.13",
            "assay_description": "Displacement of thiazene red from tau aggregate",
            "document_journal": "J Med Chem",
            "document_year": 2012
          },
          {
            "molecule_chembl_id": "CHEMBL2181046",
            "molecule_pref_name": null,
            "standard_type": "IC50",
            "standard_value": null,
            "standard_units": null,
            "normalized_value_nM": null,
            "pchembl_value": null,
            "assay_description": "Displacement of thiazene red from tau aggregate",
            "document_journal": "J Med Chem",
            "document_year": 2012
          },
          {
            "molecule_chembl_id": "CHEMBL2181045",
            "molecule_pref_name": null,
            "standard_type": "IC50",
            "standard_value": "4.0",
            "standard_units": "nM",
            "normalized_value_nM": 4.0,
            "pchembl_value": "8.40",
            "assay_description": "Displacement of thiazene red from tau aggregate",
            "document_journal": "J Med Chem",
            "document_year": 2012
          },
          {
            "molecule_chembl_id": "CHEMBL2181044",
            "molecule_pref_name": null,
            "standard_type": "IC50",
            "standard_value": null,
            "standard_units": null,
            "normalized_value_nM": null,
            "pchembl_value": null,
            "assay_description": "Displacement of thiazene red from tau aggregate",
            "document_journal": "J Med Chem",
            "document_year": 2012
          },
          {
            "molecule_chembl_id": "CHEMBL2181043",
            "molecule_pref_name": null,
            "standard_type": "IC50",
            "standard_value": null,
            "standard_units": null,
            "normalized_value_nM": null,
            "pchembl_value": null,
            "assay_description": "Displacement of thiazene red from tau aggregate",
            "document_journal": "J Med Chem",
            "document_year": 2012
          },
          {
            "molecule_chembl_id": "CHEMBL2181042",
            "molecule_pref_name": null,
            "standard_type": "IC50",
            "standard_value": "42.0",
            "standard_units": "nM",
            "normalized_value_nM": 42.0,
            "pchembl_value": "7.38",
            "assay_description": "Displacement of thiazene red from tau aggregate",
            "document_journal": "J Med Chem",
            "document_year": 2012
          }
        ]
      }
    },
    "clinical_compounds_and_bioactivities": {
      "Varoglutamstat (PQ912)": {
        "chembl_id": "CHEMBL3659477",
        "mechanisms": [],
        "indications": [
          {
            "mesh_heading": "Alzheimer Disease",
            "efo_term": "Alzheimer disease",
            "max_phase_for_ind": "2.0"
          }
        ],
        "bioactivities": [
          {
            "target_pref_name": "Glutaminyl-peptide cyclotransferase",
            "target_chembl_id": "CHEMBL4508",
            "standard_type": "Ki",
            "standard_value": "37.4",
            "standard_units": "nM",
            "normalized_value_nM": 37.4,
            "pchembl_value": "7.43"
          },
          {
            "target_pref_name": "Glutaminyl-peptide cyclotransferase",
            "target_chembl_id": "CHEMBL4508",
            "standard_type": "IC50",
            "standard_value": "238.0",
            "standard_units": "nM",
            "normalized_value_nM": 238.0,
            "pchembl_value": "6.62"
          },
          {
            "target_pref_name": "Glutaminyl-peptide cyclotransferase",
            "target_chembl_id": "CHEMBL4508",
            "standard_type": "K",
            "standard_value": "24.6",
            "standard_units": "nM",
            "normalized_value_nM": 24.6,
            "pchembl_value": null
          },
          {
            "target_pref_name": "Glutaminyl-peptide cyclotransferase",
            "target_chembl_id": "CHEMBL4508",
            "standard_type": "Ki",
            "standard_value": "24.6",
            "standard_units": "nM",
            "normalized_value_nM": 24.6,
            "pchembl_value": "7.61"
          },
          {
            "target_pref_name": "Glutaminyl-peptide cyclotransferase",
            "target_chembl_id": "CHEMBL4508",
            "standard_type": "IC50",
            "standard_value": "36.0",
            "standard_units": "nM",
            "normalized_value_nM": 36.0,
            "pchembl_value": "7.44"
          },
          {
            "target_pref_name": "Glutaminyl-peptide cyclotransferase-like protein",
            "target_chembl_id": "CHEMBL3638349",
            "standard_type": "IC50",
            "standard_value": "10.0",
            "standard_units": "nM",
            "normalized_value_nM": 10.0,
            "pchembl_value": "8.00"
          },
          {
            "target_pref_name": "Glutaminyl-peptide cyclotransferase",
            "target_chembl_id": "CHEMBL4508",
            "standard_type": "Tm",
            "standard_value": "57.45",
            "standard_units": "degrees C",
            "normalized_value_nM": null,
            "pchembl_value": null
          },
          {
            "target_pref_name": "Glutaminyl-peptide cyclotransferase-like protein",
            "target_chembl_id": "CHEMBL3638349",
            "standard_type": "Tm",
            "standard_value": "87.5",
            "standard_units": "degrees C",
            "normalized_value_nM": null,
            "pchembl_value": null
          }
        ]
      },
      "Fostamatinib": {
        "chembl_id": "CHEMBL2103830",
        "mechanisms": [
          {
            "mechanism_of_action": "Tyrosine-protein kinase SYK inhibitor",
            "action_type": "INHIBITOR",
            "target_chembl_id": "CHEMBL2599"
          }
        ],
        "indications": [
          {
            "mesh_heading": "Lymphoma, Large B-Cell, Diffuse",
            "efo_term": "diffuse large B-cell lymphoma",
            "max_phase_for_ind": "2.0"
          },
          {
            "mesh_heading": "Arthritis, Rheumatoid",
            "efo_term": "rheumatoid arthritis",
            "max_phase_for_ind": "3.0"
          },
          {
            "mesh_heading": "Glomerulonephritis, IGA",
            "efo_term": "IGA glomerulonephritis",
            "max_phase_for_ind": "2.0"
          },
          {
            "mesh_heading": "Lymphoma",
            "efo_term": "lymphoma",
            "max_phase_for_ind": "1.0"
          },
          {
            "mesh_heading": "Hematologic Neoplasms",
            "efo_term": "lymphoid neoplasm",
            "max_phase_for_ind": "1.0"
          },
          {
            "mesh_heading": "Anemia, Hemolytic, Autoimmune",
            "efo_term": "Anemia, Hemolytic, Autoimmune",
            "max_phase_for_ind": "2.0"
          },
          {
            "mesh_heading": "Purpura, Thrombocytopenic, Idiopathic",
            "efo_term": "autoimmune thrombocytopenic purpura",
            "max_phase_for_ind": "3.0"
          },
          {
            "mesh_heading": "Hemorrhage",
            "efo_term": "hemorrhage",
            "max_phase_for_ind": "4.0"
          },
          {
            "mesh_heading": "Ovarian Neoplasms",
            "efo_term": "ovarian cancer",
            "max_phase_for_ind": "1.0"
          },
          {
            "mesh_heading": "Pneumonia",
            "efo_term": "pneumonia",
            "max_phase_for_ind": "1.0"
          }
        ],
        "bioactivities": [
          {
            "target_pref_name": "Voltage-gated inwardly rectifying potassium channel KCNH2",
            "target_chembl_id": "CHEMBL240",
            "standard_type": "IC50",
            "standard_value": "1000.0",
            "standard_units": "nM",
            "normalized_value_nM": 1000.0,
            "pchembl_value": null
          },
          {
            "target_pref_name": "Liver microsomes",
            "target_chembl_id": "CHEMBL613694",
            "standard_type": "Stability",
            "standard_value": "47.0",
            "standard_units": "ml/min.kg",
            "normalized_value_nM": null,
            "pchembl_value": null
          },
          {
            "target_pref_name": "Liver microsomes",
            "target_chembl_id": "CHEMBL613373",
            "standard_type": "Stability",
            "standard_value": "18.0",
            "standard_units": "ml/min.kg",
            "normalized_value_nM": null,
            "pchembl_value": null
          },
          {
            "target_pref_name": "Cytochrome P450 3A4",
            "target_chembl_id": "CHEMBL340",
            "standard_type": "IC50",
            "standard_value": "50000.0",
            "standard_units": "nM",
            "normalized_value_nM": 50000.0,
            "pchembl_value": null
          },
          {
            "target_pref_name": "Plasma",
            "target_chembl_id": "CHEMBL613424",
            "standard_type": "Fu",
            "standard_value": "0.015",
            "standard_units": null,
            "normalized_value_nM": null,
            "pchembl_value": null
          },
          {
            "target_pref_name": "Caco-2",
            "target_chembl_id": "CHEMBL614058",
            "standard_type": "Ratio",
            "standard_value": "16.0",
            "standard_units": null,
            "normalized_value_nM": null,
            "pchembl_value": null
          },
          {
            "target_pref_name": "No relevant target",
            "target_chembl_id": "CHEMBL2362975",
            "standard_type": "Solubility",
            "standard_value": "1.0",
            "standard_units": "ug.mL-1",
            "normalized_value_nM": null,
            "pchembl_value": null
          },
          {
            "target_pref_name": "Tyrosine-protein kinase SYK",
            "target_chembl_id": "CHEMBL2599",
            "standard_type": "IC50",
            "standard_value": "12000.0",
            "standard_units": "nM",
            "normalized_value_nM": 12000.0,
            "pchembl_value": "4.92"
          }
        ]
      },
      "Bemcentinib (BGB324)": {
        "chembl_id": "CHEMBL3809489",
        "mechanisms": [
          {
            "mechanism_of_action": "Tyrosine-protein kinase receptor UFO inhibitor",
            "action_type": "INHIBITOR",
            "target_chembl_id": "CHEMBL4895"
          }
        ],
        "indications": [
          {
            "mesh_heading": "Myelodysplastic Syndromes",
            "efo_term": "myelodysplastic syndrome",
            "max_phase_for_ind": "1.0"
          },
          {
            "mesh_heading": "Leukemia, Myeloid, Acute",
            "efo_term": "acute myeloid leukemia",
            "max_phase_for_ind": "1.0"
          },
          {
            "mesh_heading": "Melanoma",
            "efo_term": "melanoma",
            "max_phase_for_ind": "1.0"
          },
          {
            "mesh_heading": "Carcinoma, Non-Small-Cell Lung",
            "efo_term": "non-small cell lung carcinoma",
            "max_phase_for_ind": "2.0"
          },
          {
            "mesh_heading": "Inflammatory Breast Neoplasms",
            "efo_term": "inflammatory breast carcinoma",
            "max_phase_for_ind": "2.0"
          },
          {
            "mesh_heading": "Adenocarcinoma of Lung",
            "efo_term": "lung adenocarcinoma",
            "max_phase_for_ind": "2.0"
          },
          {
            "mesh_heading": "Pancreatic Neoplasms",
            "efo_term": "pancreatic carcinoma",
            "max_phase_for_ind": "1.0"
          },
          {
            "mesh_heading": "Mesothelioma",
            "efo_term": "mesothelioma",
            "max_phase_for_ind": "2.0"
          },
          {
            "mesh_heading": "Central Nervous System Neoplasms",
            "efo_term": "Central Nervous System Neoplasm",
            "max_phase_for_ind": "0.5"
          },
          {
            "mesh_heading": "Severe Acute Respiratory Syndrome",
            "efo_term": "COVID-19",
            "max_phase_for_ind": "2.0"
          }
        ],
        "bioactivities": [
          {
            "target_pref_name": "MDA-MB-231",
            "target_chembl_id": "CHEMBL400",
            "standard_type": "Survival",
            "standard_value": "35.0",
            "standard_units": "%",
            "normalized_value_nM": null,
            "pchembl_value": null
          },
          {
            "target_pref_name": "Unchecked",
            "target_chembl_id": "CHEMBL612545",
            "standard_type": "Ratio IC50",
            "standard_value": "40.0",
            "standard_units": null,
            "normalized_value_nM": null,
            "pchembl_value": null
          },
          {
            "target_pref_name": "Unchecked",
            "target_chembl_id": "CHEMBL612545",
            "standard_type": "Ratio IC50",
            "standard_value": "40.0",
            "standard_units": null,
            "normalized_value_nM": null,
            "pchembl_value": null
          },
          {
            "target_pref_name": "Unchecked",
            "target_chembl_id": "CHEMBL612545",
            "standard_type": "Ratio IC50",
            "standard_value": "40.0",
            "standard_units": null,
            "normalized_value_nM": null,
            "pchembl_value": null
          },
          {
            "target_pref_name": "Unchecked",
            "target_chembl_id": "CHEMBL612545",
            "standard_type": "Ratio IC50",
            "standard_value": "40.0",
            "standard_units": null,
            "normalized_value_nM": null,
            "pchembl_value": null
          },
          {
            "target_pref_name": "Tyrosine-protein kinase ABL1",
            "target_chembl_id": "CHEMBL1862",
            "standard_type": "IC50",
            "standard_value": "700.0",
            "standard_units": "nM",
            "normalized_value_nM": 700.0,
            "pchembl_value": null
          },
          {
            "target_pref_name": "Tyrosine-protein kinase Mer",
            "target_chembl_id": "CHEMBL5331",
            "standard_type": "IC50",
            "standard_value": "700.0",
            "standard_units": "nM",
            "normalized_value_nM": 700.0,
            "pchembl_value": null
          },
          {
            "target_pref_name": "Tyrosine-protein kinase receptor TYRO3",
            "target_chembl_id": "CHEMBL5314",
            "standard_type": "IC50",
            "standard_value": "700.0",
            "standard_units": "nM",
            "normalized_value_nM": 700.0,
            "pchembl_value": null
          }
        ]
      },
      "Omaveloxolone": {
        "chembl_id": "CHEMBL4303525",
        "mechanisms": [
          {
            "mechanism_of_action": "Nuclear factor erythroid 2-related factor 2 activator",
            "action_type": "ACTIVATOR",
            "target_chembl_id": "CHEMBL1075094"
          }
        ],
        "indications": [
          {
            "mesh_heading": "Melanoma",
            "efo_term": "melanoma",
            "max_phase_for_ind": "1.0"
          },
          {
            "mesh_heading": "Breast Neoplasms",
            "efo_term": "breast cancer",
            "max_phase_for_ind": "2.0"
          },
          {
            "mesh_heading": "Liver Diseases",
            "efo_term": "liver disease",
            "max_phase_for_ind": "1.0"
          },
          {
            "mesh_heading": "Friedreich Ataxia",
            "efo_term": "Friedreich ataxia",
            "max_phase_for_ind": "4.0"
          }
        ],
        "bioactivities": [
          {
            "target_pref_name": "SARS-CoV-2",
            "target_chembl_id": "CHEMBL4303835",
            "standard_type": "Inhibition",
            "standard_value": "10.97",
            "standard_units": "%",
            "normalized_value_nM": null,
            "pchembl_value": null
          },
          {
            "target_pref_name": "Replicase polyprotein 1ab",
            "target_chembl_id": "CHEMBL4523582",
            "standard_type": "Inhibition",
            "standard_value": "9.262",
            "standard_units": "%",
            "normalized_value_nM": null,
            "pchembl_value": null
          },
          {
            "target_pref_name": "SARS-CoV-2",
            "target_chembl_id": "CHEMBL4303835",
            "standard_type": "Inhibition",
            "standard_value": "-0.26",
            "standard_units": "%",
            "normalized_value_nM": null,
            "pchembl_value": null
          },
          {
            "target_pref_name": "SARS-CoV-2",
            "target_chembl_id": "CHEMBL4303835",
            "standard_type": "Inhibition",
            "standard_value": "-0.26",
            "standard_units": "%",
            "normalized_value_nM": null,
            "pchembl_value": null
          },
          {
            "target_pref_name": "HT-29",
            "target_chembl_id": "CHEMBL384",
            "standard_type": "EC50",
            "standard_value": "1410.0",
            "standard_units": "nM",
            "normalized_value_nM": 1410.0,
            "pchembl_value": "5.85"
          },
          {
            "target_pref_name": "L929",
            "target_chembl_id": "CHEMBL612267",
            "standard_type": "EC50",
            "standard_value": "5250.0",
            "standard_units": "nM",
            "normalized_value_nM": 5250.0,
            "pchembl_value": "5.28"
          }
        ]
      },
      "Nilvadipine": {
        "chembl_id": "CHEMBL517427",
        "mechanisms": [
          {
            "mechanism_of_action": "Voltage-gated L-type calcium channel blocker",
            "action_type": "BLOCKER",
            "target_chembl_id": "CHEMBL2095229"
          }
        ],
        "indications": [
          {
            "mesh_heading": "Cardiovascular Diseases",
            "efo_term": "cardiovascular disease",
            "max_phase_for_ind": "3.0"
          },
          {
            "mesh_heading": "Alzheimer Disease",
            "efo_term": "Alzheimer disease",
            "max_phase_for_ind": "3.0"
          }
        ],
        "bioactivities": [
          {
            "target_pref_name": "Canis familiaris",
            "target_chembl_id": "CHEMBL373",
            "standard_type": "ED30",
            "standard_value": "34.0",
            "standard_units": "ug kg-1",
            "normalized_value_nM": null,
            "pchembl_value": null
          },
          {
            "target_pref_name": "Canis familiaris",
            "target_chembl_id": "CHEMBL373",
            "standard_type": "AV block",
            "standard_value": "100.0",
            "standard_units": null,
            "normalized_value_nM": null,
            "pchembl_value": null
          },
          {
            "target_pref_name": "Voltage-gated L-type calcium channel",
            "target_chembl_id": "CHEMBL2095177",
            "standard_type": "IC50",
            "standard_value": "1.04",
            "standard_units": "nM",
            "normalized_value_nM": 1.04,
            "pchembl_value": "8.98"
          },
          {
            "target_pref_name": "No relevant target",
            "target_chembl_id": "CHEMBL2362975",
            "standard_type": "LogD",
            "standard_value": "1.99",
            "standard_units": null,
            "normalized_value_nM": null,
            "pchembl_value": null
          },
          {
            "target_pref_name": "ADMET",
            "target_chembl_id": "CHEMBL612558",
            "standard_type": "delta logD",
            "standard_value": "0.0",
            "standard_units": null,
            "normalized_value_nM": null,
            "pchembl_value": null
          },
          {
            "target_pref_name": "ADMET",
            "target_chembl_id": "CHEMBL612558",
            "standard_type": "F",
            "standard_value": "20.0",
            "standard_units": "%",
            "normalized_value_nM": null,
            "pchembl_value": null
          },
          {
            "target_pref_name": "Rattus norvegicus",
            "target_chembl_id": "CHEMBL376",
            "standard_type": "Clearance",
            "standard_value": "29.7",
            "standard_units": "ul min-1",
            "normalized_value_nM": null,
            "pchembl_value": null
          },
          {
            "target_pref_name": "Canis familiaris",
            "target_chembl_id": "CHEMBL373",
            "standard_type": "Clearance",
            "standard_value": "10.9",
            "standard_units": "ul min-1",
            "normalized_value_nM": null,
            "pchembl_value": null
          }
        ]
      },
      "Isradipine": {
        "chembl_id": "CHEMBL1648",
        "mechanisms": [
          {
            "mechanism_of_action": "Voltage-gated L-type calcium channel blocker",
            "action_type": "BLOCKER",
            "target_chembl_id": "CHEMBL2095229"
          }
        ],
        "indications": [
          {
            "mesh_heading": "Cardiovascular Diseases",
            "efo_term": "cardiovascular disease",
            "max_phase_for_ind": "4.0"
          },
          {
            "mesh_heading": "Opioid-Related Disorders",
            "efo_term": "opioid dependence",
            "max_phase_for_ind": "1.0"
          },
          {
            "mesh_heading": "Hypertension",
            "efo_term": "hypertension",
            "max_phase_for_ind": "4.0"
          },
          {
            "mesh_heading": "Tobacco Use Disorder",
            "efo_term": "nicotine dependence",
            "max_phase_for_ind": "0.5"
          },
          {
            "mesh_heading": "Substance-Related Disorders",
            "efo_term": "drug dependence",
            "max_phase_for_ind": "1.0"
          },
          {
            "mesh_heading": "Smoking Cessation",
            "efo_term": "smoking cessation",
            "max_phase_for_ind": "0.5"
          },
          {
            "mesh_heading": "Parkinson Disease",
            "efo_term": "Parkinson disease",
            "max_phase_for_ind": "3.0"
          },
          {
            "mesh_heading": "Bipolar Disorder",
            "efo_term": "bipolar disorder",
            "max_phase_for_ind": "2.0"
          }
        ],
        "bioactivities": [
          {
            "target_pref_name": "ATP-binding cassette sub-family C member 2",
            "target_chembl_id": "CHEMBL5748",
            "standard_type": "Activity",
            "standard_value": "46.0",
            "standard_units": "%",
            "normalized_value_nM": null,
            "pchembl_value": null
          },
          {
            "target_pref_name": "Homo sapiens",
            "target_chembl_id": "CHEMBL372",
            "standard_type": "CL",
            "standard_value": "26.0",
            "standard_units": "mL.min-1.kg-1",
            "normalized_value_nM": null,
            "pchembl_value": null
          },
          {
            "target_pref_name": "Homo sapiens",
            "target_chembl_id": "CHEMBL372",
            "standard_type": "CL_renal",
            "standard_value": "0.0",
            "standard_units": "mL.min-1.kg-1",
            "normalized_value_nM": null,
            "pchembl_value": null
          },
          {
            "target_pref_name": "Trypanosoma cruzi",
            "target_chembl_id": "CHEMBL368",
            "standard_type": "IC50",
            "standard_value": "20800.0",
            "standard_units": "nM",
            "normalized_value_nM": 20800.0,
            "pchembl_value": "4.68"
          },
          {
            "target_pref_name": "Menin/Histone-lysine N-methyltransferase MLL",
            "target_chembl_id": "CHEMBL2093861",
            "standard_type": "Potency",
            "standard_value": "39810.7",
            "standard_units": "nM",
            "normalized_value_nM": 39810.7,
            "pchembl_value": "4.40"
          },
          {
            "target_pref_name": "Cytochrome P450 2C19",
            "target_chembl_id": "CHEMBL3622",
            "standard_type": "Potency",
            "standard_value": "19952.6",
            "standard_units": "nM",
            "normalized_value_nM": 19952.6,
            "pchembl_value": "4.70"
          },
          {
            "target_pref_name": "Polyunsaturated fatty acid lipoxygenase ALOX15",
            "target_chembl_id": "CHEMBL2903",
            "standard_type": "Potency",
            "standard_value": "15848.9",
            "standard_units": "nM",
            "normalized_value_nM": 15848.9,
            "pchembl_value": "4.80"
          },
          {
            "target_pref_name": "Lethal factor",
            "target_chembl_id": "CHEMBL4372",
            "standard_type": "Potency",
            "standard_value": "12589.3",
            "standard_units": "nM",
            "normalized_value_nM": 12589.3,
            "pchembl_value": "4.90"
          }
        ]
      },
      "Nimodipine": {
        "chembl_id": "CHEMBL1428",
        "mechanisms": [
          {
            "mechanism_of_action": "Mineralocorticoid receptor antagonist",
            "action_type": "ANTAGONIST",
            "target_chembl_id": "CHEMBL1994"
          },
          {
            "mechanism_of_action": "Voltage-gated L-type calcium channel blocker",
            "action_type": "BLOCKER",
            "target_chembl_id": "CHEMBL2095229"
          }
        ],
        "indications": [
          {
            "mesh_heading": "Infertility",
            "efo_term": "infertility",
            "max_phase_for_ind": "2.0"
          },
          {
            "mesh_heading": "Cardiovascular Diseases",
            "efo_term": "cardiovascular disease",
            "max_phase_for_ind": "4.0"
          },
          {
            "mesh_heading": "Intracranial Aneurysm",
            "efo_term": "brain aneurysm",
            "max_phase_for_ind": "1.0"
          },
          {
            "mesh_heading": "Stroke",
            "efo_term": "stroke",
            "max_phase_for_ind": "2.0"
          },
          {
            "mesh_heading": "Subarachnoid Hemorrhage",
            "efo_term": "subarachnoid hemorrhage",
            "max_phase_for_ind": "3.0"
          },
          {
            "mesh_heading": "Cocaine-Related Disorders",
            "efo_term": "cocaine dependence",
            "max_phase_for_ind": "2.0"
          },
          {
            "mesh_heading": "Cerebrovascular Disorders",
            "efo_term": "cerebrovascular disorder",
            "max_phase_for_ind": "0.5"
          },
          {
            "mesh_heading": "Poisoning",
            "efo_term": "poisoning",
            "max_phase_for_ind": "3.0"
          },
          {
            "mesh_heading": "Muscle Cramp",
            "efo_term": "muscle cramp",
            "max_phase_for_ind": "2.0"
          },
          {
            "mesh_heading": "Schizophrenia",
            "efo_term": "schizophrenia",
            "max_phase_for_ind": "0.5"
          }
        ],
        "bioactivities": [
          {
            "target_pref_name": "Cytochrome P450 3A4",
            "target_chembl_id": "CHEMBL340",
            "standard_type": "Rate of oxidation",
            "standard_value": "0.55",
            "standard_units": null,
            "normalized_value_nM": null,
            "pchembl_value": null
          },
          {
            "target_pref_name": "Cytochrome P450 3A4",
            "target_chembl_id": "CHEMBL340",
            "standard_type": "Inhibition",
            "standard_value": "85.0",
            "standard_units": "%",
            "normalized_value_nM": null,
            "pchembl_value": null
          },
          {
            "target_pref_name": "Cavia porcellus",
            "target_chembl_id": "CHEMBL369",
            "standard_type": "IC50",
            "standard_value": "14.9",
            "standard_units": "nM",
            "normalized_value_nM": 14.9,
            "pchembl_value": "7.83"
          },
          {
            "target_pref_name": "No relevant target",
            "target_chembl_id": "CHEMBL2362975",
            "standard_type": "Kp",
            "standard_value": "187.0",
            "standard_units": null,
            "normalized_value_nM": null,
            "pchembl_value": null
          },
          {
            "target_pref_name": "Mus musculus",
            "target_chembl_id": "CHEMBL375",
            "standard_type": "No. of animals protected / no animals tested",
            "standard_value": "0.0",
            "standard_units": "100mg kg-1",
            "normalized_value_nM": null,
            "pchembl_value": null
          },
          {
            "target_pref_name": "Mus musculus",
            "target_chembl_id": "CHEMBL375",
            "standard_type": "No. of animals protected / no animals tested",
            "standard_value": "1.0",
            "standard_units": "100mg kg-1",
            "normalized_value_nM": null,
            "pchembl_value": null
          },
          {
            "target_pref_name": "Mus musculus",
            "target_chembl_id": "CHEMBL375",
            "standard_type": "No. of animals protected / no animals tested",
            "standard_value": "0.0",
            "standard_units": "300mg kg-1",
            "normalized_value_nM": null,
            "pchembl_value": null
          },
          {
            "target_pref_name": "Mus musculus",
            "target_chembl_id": "CHEMBL375",
            "standard_type": "No. of animals protected / no animals tested",
            "standard_value": "1.0",
            "standard_units": "300mg kg-1",
            "normalized_value_nM": null,
            "pchembl_value": null
          }
        ]
      },
      "Donanemab": {
        "chembl_id": "CHEMBL4297245",
        "mechanisms": [
          {
            "mechanism_of_action": "Amyloid-beta A4 protein disrupting agent",
            "action_type": "DISRUPTING AGENT",
            "target_chembl_id": "CHEMBL2487"
          }
        ],
        "indications": [
          {
            "mesh_heading": "Alzheimer Disease",
            "efo_term": "Alzheimer disease",
            "max_phase_for_ind": "4.0"
          },
          {
            "mesh_heading": "Dementia",
            "efo_term": "Dementia",
            "max_phase_for_ind": "4.0"
          }
        ],
        "bioactivities": []
      },
      "Lecanemab": {
        "chembl_id": "CHEMBL3833321",
        "mechanisms": [
          {
            "mechanism_of_action": "Amyloid-beta A4 protein inhibitor",
            "action_type": "INHIBITOR",
            "target_chembl_id": "CHEMBL2487"
          }
        ],
        "indications": [
          {
            "mesh_heading": "Alzheimer Disease",
            "efo_term": "Alzheimer disease",
            "max_phase_for_ind": "4.0"
          },
          {
            "mesh_heading": "Dementia",
            "efo_term": "Dementia",
            "max_phase_for_ind": "4.0"
          }
        ],
        "bioactivities": []
      }
    }
  }
}
```
