## Supplementary Data and Code Package for "Functional Heritability Partitioning, Multi-Tissue Transcriptomic Colocalization, and Pharmacogenomic Target Deconvolution Across 127 Alzheimer’s Disease Susceptibility Loci": README_Supplementary.md

```
# Supplementary Data and Reproducible Code Package
## Functional Heritability Partitioning, Multi-Tissue Transcriptomic Colocalization, and Pharmacogenomic Target Deconvolution Across the 127 Nature (2026) Alzheimer's Disease Risk Loci

**Author:** Manuel Menendez-Gonzalez, MD, PhD (Oviedo University / HUCA / ISPA)

### Contents
1. `fpts_nature2026_empirical_results.json`: Complete empirical output tables across Pillar 1 (Partitioned Heritability across 8,159,496 autosomal SNPs in GCST90695466), Pillar 2 (GTEx v10 multi-tissue SMR and Bayesian colocalization PP.H4 + Open Targets v4 SuSiE L2G credible sets), and Pillar 3 (EMBL-EBI ChEMBL v34 human bioactivity assays and Open Targets v4 tractability).
2. `run_nature2026_fpts_analysis.py`: Standalone Python pipeline to reproduce all genome-wide summary-statistics calculations and live REST/GraphQL queries.
3. `generate_fpts_medrxiv_figures.py`: Standalone Python script to reproduce Figures 1-4 (vector PDF and 300-DPI PNG).

### Public Data Sources
- **NHGRI-EBI GWAS Catalog:** Study accession `GCST90695466` (https://www.ebi.ac.uk/gwas/studies/GCST90695466)
- **GTEx Portal v10:** API v2 `gtex_v10` (https://gtexportal.org)
- **Open Targets Platform v4:** GraphQL API (https://platform.opentargets.org)
- **EMBL-EBI ChEMBL v34:** REST API (https://www.ebi.ac.uk/chembl/)
```
